# Sex-specific neuroinflammatory responses to air pollution mediates cognitive performance in cognitively unimpaired individuals at risk of Alzheimer’s dementia

**DOI:** 10.1101/2024.08.09.24311733

**Authors:** Natalia Vilor-Tejedor, Blanca Rodríguez-Fernández, Patricia Genius, Alba Fernández-Bonet, Armand González-Escalante, Anna Brugulat-Serrat, Gonzalo Sanchez-Benavides, Irene Cumplido-Mayoral, Carolina Minguillón, Marta Cirach, Mark Nieuwenhuijsen, Karine Fauria, Gwendlyn Kollmorgen, Clara Quijano-Rubio, Henrik Zetterberg, Kaj Blennow, Arcadi Navarro, Marc Suárez-Calvet, Juan D. Gispert, the ALFA study

## Abstract

**Background:** A growing body of research links environmental factors with neurodegeneration and premature mortality. However, the biological mechanisms through which pollutants affect early Alzheimer’s disease (AD) pathology in asymptomatic stages are largely unknown. We aimed to assess the association between air pollution and changes in cerebrospinal fluid (CSF) biomarkers of AD and neuroinflammatory processes in cognitively unimpaired (CU) individuals at risk of AD dementia.

**Method:** We included 225 middle-aged CU participants from the ALFA+ study, many within the Alzheimer’s *continuum*, with baseline and one follow-up measurement of CSF biomarkers of primary pathology of AD (e.g. Aβ42/40 ratio, phosphorylated tau181 and total tau). Markers of neurodegeneration (e.g NfL), astrocytic (e.g. GFAP, YKL40), and microglial (e.g. sTREM 2) reactivity, and general inflammation (e.g. IL-6) were also included. Land use regression models were used to estimate individual levels of air pollution, including nitrogen oxide (NO_2_), particulate matter (PM_2.5_, PM_10_), and PM_2.5_ absorbance, at the participants’ residential address. We conducted sex-specific analyses using general linear models adjusted for age and time between measurements, with an interaction term for sex and environmental exposure. The influence of AD-related factors, like genetic predisposition and baseline amyloid pathology, on the relationship between air pollution and CSF biomarkers was also assessed. Moreover, we performed mediation analysis to investigate the pathways through which air pollution affected a 3-year rate of change in cognition and biological brain age via significant biomarkers.

**Results:** Results indicated sex-specific responses to air pollution. Women showed increases in IL-6 and GFAP, markers linked to neuroinflammation and astroglial activity, while men experienced impacts at baseline GFAP levels. The findings were consistent regardless of genetic predisposition to AD and amyloid pathology. Mediation analysis showed significant effects of GFAP on the relationship between air pollution and rate of change of attention and executive functions in women, highlighting primary influence pathways dependent on GFAP mediation. No significant mediation, neither direct effect was found for brain age.

**Conclusions:** Our findings highlight air pollution’s significant role in contributing to sex-specific neuroinflammatory and astrocytic response to air pollutants and its involvement in cognitive performance, underscoring the need for further research to elucidate these mechanisms.

**Highlights:**

● The study evaluates the 3-year rate of change in CSF biomarkers and incorporates an assessment of vulnerability based on genetic factors related to Alzheimer’s disease and amyloid pathology, enriching the understanding of individual differences in response to air pollution.
● The study establishes significant associations between air pollution and changes in CSF biomarkers related to neuroinflammatory processes in cognitively unimpaired individuals at risk of AD dementia.
● We identified distinct impacts of air pollution on men and women, with women showing more long term detrimental effects.
● CSF GFAP levels mediated the relationship between air pollution and rate of change of attention and executive functions in women.
● Mediation analysis showed that pathways through which air pollution affected a 3-year rate of change in cognition are significantly influenced by astrocytic reactivity.

## Supplemental Tables for "Sex-specific neuroinflammatory responses to air pollution mediates cognitive performance in cognitively unimpaired individuals at risk of Alzheimer’s dementia": SupplementalT1.txt

```
term estimate std.error statistic p.value response_var frml
(Intercept) 0.157056550695575 0.0204977007969151 7.66215451438398 2.75193565471864e-12 AB4240csf AB4240csf ~ NO2 * Sex + Age + APOE_binary + timeDifferenceCSF
NO2 -0.000257380758291705 0.000146791456427864 -1.75337696453872 0.0817259398028196 AB4240csf AB4240csf ~ NO2 * Sex + Age + APOE_binary + timeDifferenceCSF
SexWomen -0.020296865130161 0.0095785246056224 -2.11899702363839 0.0358561673424595 AB4240csf AB4240csf ~ NO2 * Sex + Age + APOE_binary + timeDifferenceCSF
Age -0.000964819087897873 0.000304621949158956 -3.16726713410404 0.00188925891103375 AB4240csf AB4240csf ~ NO2 * Sex + Age + APOE_binary + timeDifferenceCSF
APOE_binary1 -0.0184486143040979 0.00318543968975095 -5.79154405699649 4.40250985355573e-08 AB4240csf AB4240csf ~ NO2 * Sex + Age + APOE_binary + timeDifferenceCSF
timeDifferenceCSF -5.98332639425964e-06 1.10715505732873e-05 -0.54042352556252 0.589763698748557 AB4240csf AB4240csf ~ NO2 * Sex + Age + APOE_binary + timeDifferenceCSF
NO2:SexWomen 0.000337139495993572 0.000184820439399577 1.82414616634844 0.0702623826418871 AB4240csf AB4240csf ~ NO2 * Sex + Age + APOE_binary + timeDifferenceCSF
(Intercept) 0.170383782341468 0.0256114493533594 6.65264116804537 5.99519356248272e-10 AB4240csf AB4240csf ~ PM25 * Sex + Age + APOE_binary + timeDifferenceCSF
PM25 -0.00172550416977022 0.00104152151860864 -1.65671485316531 0.0998166145590192 AB4240csf AB4240csf ~ PM25 * Sex + Age + APOE_binary + timeDifferenceCSF
SexWomen -0.0364094295450176 0.0202228448245485 -1.80041086508365 0.0739487235436456 AB4240csf AB4240csf ~ PM25 * Sex + Age + APOE_binary + timeDifferenceCSF
Age -0.000942976340770701 0.00030705526261522 -3.07103136008574 0.0025633962996267 AB4240csf AB4240csf ~ PM25 * Sex + Age + APOE_binary + timeDifferenceCSF
APOE_binary1 -0.0183682095463365 0.00319066522281562 -5.75685891925929 5.19901959492311e-08 AB4240csf AB4240csf ~ PM25 * Sex + Age + APOE_binary + timeDifferenceCSF
timeDifferenceCSF -6.71825657386192e-06 1.10888544617622e-05 -0.605856682223449 0.5455909253642 AB4240csf AB4240csf ~ PM25 * Sex + Age + APOE_binary + timeDifferenceCSF
PM25:SexWomen 0.00204914502754403 0.00125533053081576 1.63235496727098 0.1048519672669 AB4240csf AB4240csf ~ PM25 * Sex + Age + APOE_binary + timeDifferenceCSF
(Intercept) 0.164277670460996 0.0219358093832525 7.48901796103401 7.0854087830528e-12 AB4240csf AB4240csf ~ PM25abs * Sex + Age + APOE_binary + timeDifferenceCSF
PM25abs -0.00714674076392483 0.00381141438829746 -1.87508888717745 0.0628634729409078 AB4240csf AB4240csf ~ PM25abs * Sex + Age + APOE_binary + timeDifferenceCSF
SexWomen -0.0242432048224301 0.012185920875709 -1.98944380730024 0.0486007088204757 AB4240csf AB4240csf ~ PM25abs * Sex + Age + APOE_binary + timeDifferenceCSF
Age -0.00100006032390196 0.000305441182433187 -3.2741502502555 0.00133546521744958 AB4240csf AB4240csf ~ PM25abs * Sex + Age + APOE_binary + timeDifferenceCSF
APOE_binary1 -0.0186097926376419 0.00318454669879033 -5.84378073171637 3.42353624800663e-08 AB4240csf AB4240csf ~ PM25abs * Sex + Age + APOE_binary + timeDifferenceCSF
timeDifferenceCSF -6.27402758047266e-06 1.10692720363073e-05 -0.566796764944775 0.571759864237623 AB4240csf AB4240csf ~ PM25abs * Sex + Age + APOE_binary + timeDifferenceCSF
PM25abs:SexWomen 0.00821233493453741 0.00476794132836505 1.7224068772997 0.0872041419706763 AB4240csf AB4240csf ~ PM25abs * Sex + Age + APOE_binary + timeDifferenceCSF
(Intercept) 0.155354369141688 0.0270804433462113 5.73677347728587 5.72309738649886e-08 AB4240csf AB4240csf ~ PM10 * Sex + Age + APOE_binary + timeDifferenceCSF
PM10 -0.000312435071770972 0.000478499363912569 -0.652947726442661 0.514860790564642 AB4240csf AB4240csf ~ PM10 * Sex + Age + APOE_binary + timeDifferenceCSF
SexWomen -0.0156270996785457 0.020324866687867 -0.768866035804028 0.443267970849976 AB4240csf AB4240csf ~ PM10 * Sex + Age + APOE_binary + timeDifferenceCSF
Age -0.000972110398691372 0.00031044690440918 -3.13132579157593 0.00211901441283865 AB4240csf AB4240csf ~ PM10 * Sex + Age + APOE_binary + timeDifferenceCSF
APOE_binary1 -0.0183464208986043 0.00323014997705888 -5.6797427453536 7.50948025985548e-08 AB4240csf AB4240csf ~ PM10 * Sex + Age + APOE_binary + timeDifferenceCSF
timeDifferenceCSF -6.01799135538582e-06 1.12352079911897e-05 -0.535636844471856 0.593059462637587 AB4240csf AB4240csf ~ PM10 * Sex + Age + APOE_binary + timeDifferenceCSF
PM10:SexWomen 0.000341443811796427 0.000572825915278644 0.596069072102537 0.552091586409639 AB4240csf AB4240csf ~ PM10 * Sex + Age + APOE_binary + timeDifferenceCSF
(Intercept) 7.10772169821293 0.295577782439851 24.046874022608 1.4588815528998e-51 GFAPcsf GFAPcsf ~ NO2 * Sex + Age + APOE_binary + timeDifferenceCSF
NO2 0.00393654314023786 0.00211673951151604 1.85972015867859 0.0650237607988624 GFAPcsf GFAPcsf ~ NO2 * Sex + Age + APOE_binary + timeDifferenceCSF
SexWomen 0.0446209525218004 0.138122762646702 0.323052852888081 0.747137219989619 GFAPcsf GFAPcsf ~ NO2 * Sex + Age + APOE_binary + timeDifferenceCSF
Age 0.0273230457139234 0.00439266243111814 6.22015603119504 5.39250982781228e-09 GFAPcsf GFAPcsf ~ NO2 * Sex + Age + APOE_binary + timeDifferenceCSF
APOE_binary1 0.024397376500955 0.0459341859324133 0.531137670249622 0.596165024124501 GFAPcsf GFAPcsf ~ NO2 * Sex + Age + APOE_binary + timeDifferenceCSF
timeDifferenceCSF -3.20675963722676e-05 0.000159652265346532 -0.20085901257125 0.841100330172133 GFAPcsf GFAPcsf ~ NO2 * Sex + Age + APOE_binary + timeDifferenceCSF
NO2:SexWomen -0.00396314963871481 0.00266511918427004 -1.48704405495482 0.041392519048209 GFAPcsf GFAPcsf ~ NO2 * Sex + Age + APOE_binary + timeDifferenceCSF
(Intercept) 6.81579122110961 0.367433647007182 18.5497198654112 1.53106569336509e-39 GFAPcsf GFAPcsf ~ PM25 * Sex + Age + APOE_binary + timeDifferenceCSF
PM25 0.0310129170250835 0.0149421473474181 2.07553280689889 0.0397669311134219 GFAPcsf GFAPcsf ~ PM25 * Sex + Age + APOE_binary + timeDifferenceCSF
SexWomen 0.338288481045392 0.290126244876864 1.16600441021449 0.245595213857406 GFAPcsf GFAPcsf ~ PM25 * Sex + Age + APOE_binary + timeDifferenceCSF
Age 0.0272024754043799 0.00440515620255827 6.17514434302743 6.74825165792037e-09 GFAPcsf GFAPcsf ~ PM25 * Sex + Age + APOE_binary + timeDifferenceCSF
APOE_binary1 0.0243019312860403 0.0457747526515656 0.530902514559172 0.596327546439712 GFAPcsf GFAPcsf ~ PM25 * Sex + Age + APOE_binary + timeDifferenceCSF
timeDifferenceCSF -2.2919454345525e-05 0.000159085812747364 -0.144069756753999 0.885652563724304 GFAPcsf GFAPcsf ~ PM25 * Sex + Age + APOE_binary + timeDifferenceCSF
PM25:SexWomen -0.0307177887121284 0.0180095498998613 -1.70563889064018 0.0534929838298879 GFAPcsf GFAPcsf ~ PM25 * Sex + Age + APOE_binary + timeDifferenceCSF
(Intercept) 6.98709506362985 0.315368540577844 22.155333093236 1.30446352763711e-47 GFAPcsf GFAPcsf ~ PM25abs * Sex + Age + APOE_binary + timeDifferenceCSF
PM25abs 0.114721521884646 0.0547962544793294 2.09360152394946 0.0380988187944647 GFAPcsf GFAPcsf ~ PM25abs * Sex + Age + APOE_binary + timeDifferenceCSF
SexWomen 0.124189777123956 0.175195545102772 0.708863784470685 0.479587745125841 GFAPcsf GFAPcsf ~ PM25abs * Sex + Age + APOE_binary + timeDifferenceCSF
Age 0.0278010630882087 0.00439129180297621 6.33095324463896 3.09370047844912e-09 GFAPcsf GFAPcsf ~ PM25abs * Sex + Age + APOE_binary + timeDifferenceCSF
APOE_binary1 0.0270263675819884 0.0457838517491067 0.590303492377435 0.555938835623792 GFAPcsf GFAPcsf ~ PM25abs * Sex + Age + APOE_binary + timeDifferenceCSF
timeDifferenceCSF -2.80276785293138e-05 0.000159141616630504 -0.176117844739435 0.860455861006824 GFAPcsf GFAPcsf ~ PM25abs * Sex + Age + APOE_binary + timeDifferenceCSF
PM25abs:SexWomen -0.110332045293931 0.0685481293175022 -1.60955589003594 0.049747429995053 GFAPcsf GFAPcsf ~ PM25abs * Sex + Age + APOE_binary + timeDifferenceCSF
(Intercept) 6.80154915578363 0.385698195480562 17.6343815850868 2.21809427287126e-37 GFAPcsf GFAPcsf ~ PM10 * Sex + Age + APOE_binary + timeDifferenceCSF
PM10 0.0130478733519708 0.00681511520473299 1.91454919836267 0.0575900244840888 GFAPcsf GFAPcsf ~ PM10 * Sex + Age + APOE_binary + timeDifferenceCSF
SexWomen 0.239239325329309 0.289480652316944 0.826443230020681 0.409958969488505 GFAPcsf GFAPcsf ~ PM10 * Sex + Age + APOE_binary + timeDifferenceCSF
Age 0.0281097073302469 0.0044215971390254 6.35736509826917 2.70789545948737e-09 GFAPcsf GFAPcsf ~ PM10 * Sex + Age + APOE_binary + timeDifferenceCSF
APOE_binary1 0.0191405646875969 0.046006005195535 0.416044918619766 0.678014205010762 GFAPcsf GFAPcsf ~ PM10 * Sex + Age + APOE_binary + timeDifferenceCSF
timeDifferenceCSF -5.32202920332272e-05 0.000160019516396024 -0.332586257175751 0.739944096127647 GFAPcsf GFAPcsf ~ PM10 * Sex + Age + APOE_binary + timeDifferenceCSF
PM10:SexWomen -0.0111769206822145 0.00815857846279997 -1.36995932970149 0.132892668815438 GFAPcsf GFAPcsf ~ PM10 * Sex + Age + APOE_binary + timeDifferenceCSF
(Intercept) 1.7462463272501 0.396056111888573 4.40908819440563 2.05309614064016e-05 IL6csf IL6csf ~ NO2 * Sex + Age + APOE_binary + timeDifferenceCSF
NO2 0.000499934123951344 0.00283630120603723 0.176262705416197 0.860342274498278 IL6csf IL6csf ~ NO2 * Sex + Age + APOE_binary + timeDifferenceCSF
SexWomen -0.0712430338028782 0.185076036113415 -0.384939267659809 0.700866578241741 IL6csf IL6csf ~ NO2 * Sex + Age + APOE_binary + timeDifferenceCSF
Age -0.00614575757975669 0.00588589842222558 -1.04414944650588 0.298215826894025 IL6csf IL6csf ~ NO2 * Sex + Age + APOE_binary + timeDifferenceCSF
APOE_binary1 -0.0357321377718525 0.0615489937470536 -0.580547878958021 0.562478517258269 IL6csf IL6csf ~ NO2 * Sex + Age + APOE_binary + timeDifferenceCSF
timeDifferenceCSF 0.000262255776220132 0.000213924250142913 1.22592822480355 0.222283826555795 IL6csf IL6csf ~ NO2 * Sex + Age + APOE_binary + timeDifferenceCSF
NO2:SexWomen -0.000734261392289868 0.00357109635618988 -0.205612315953658 0.837392432507298 IL6csf IL6csf ~ NO2 * Sex + Age + APOE_binary + timeDifferenceCSF
(Intercept) 1.8295120352871 0.492845389764484 3.71214192783942 0.000295802042541794 IL6csf IL6csf ~ PM25 * Sex + Age + APOE_binary + timeDifferenceCSF
PM25 -0.00519278655616665 0.0200421722216764 -0.259093001433768 0.795944056314868 IL6csf IL6csf ~ PM25 * Sex + Age + APOE_binary + timeDifferenceCSF
SexWomen -0.340495437068511 0.3891515744459 -0.874968673975765 0.383089546178027 IL6csf IL6csf ~ PM25 * Sex + Age + APOE_binary + timeDifferenceCSF
Age -0.00572206529896379 0.0059087156097624 -0.968411018040837 0.3345091525061 IL6csf IL6csf ~ PM25 * Sex + Age + APOE_binary + timeDifferenceCSF
APOE_binary1 -0.0345531742482921 0.0613985028200009 -0.56276900349818 0.574492282113454 IL6csf IL6csf ~ PM25 * Sex + Age + APOE_binary + timeDifferenceCSF
timeDifferenceCSF 0.000264851167218891 0.000213384675105548 1.24119113562343 0.216610821259319 IL6csf IL6csf ~ PM25 * Sex + Age + APOE_binary + timeDifferenceCSF
PM25:SexWomen 0.0149071513249839 0.0241565346891233 0.617106365496039 0.538166907367759 IL6csf IL6csf ~ PM25 * Sex + Age + APOE_binary + timeDifferenceCSF
(Intercept) 1.65369076785947 0.423465445858003 3.90513744163672 0.000145920455076814 IL6csf IL6csf ~ PM25abs * Sex + Age + APOE_binary + timeDifferenceCSF
PM25abs 0.0396806780596434 0.0735784244424667 0.539297740612412 0.590538065521661 IL6csf IL6csf ~ PM25abs * Sex + Age + APOE_binary + timeDifferenceCSF
SexWomen 0.02832115969483 0.235246228058594 0.120389431654461 0.904347265389476 IL6csf IL6csf ~ PM25abs * Sex + Age + APOE_binary + timeDifferenceCSF
Age -0.00586933155073152 0.00589646747209687 -0.995397935883857 0.32126008585841 IL6csf IL6csf ~ PM25abs * Sex + Age + APOE_binary + timeDifferenceCSF
APOE_binary1 -0.0347748486221946 0.061476896707922 -0.565657189682339 0.572532313906609 IL6csf IL6csf ~ PM25abs * Sex + Age + APOE_binary + timeDifferenceCSF
timeDifferenceCSF 0.000260343826192572 0.000213689594775435 1.21832710884293 0.225148833357715 IL6csf IL6csf ~ PM25abs * Sex + Age + APOE_binary + timeDifferenceCSF
PM25abs:SexWomen -0.0546200872242771 0.0920439435429455 -0.59341315812694 0.553862179320325 IL6csf IL6csf ~ PM25abs * Sex + Age + APOE_binary + timeDifferenceCSF
(Intercept) 1.59788063585564 0.516957074653801 3.09093484584909 0.00240797317856475 IL6csf IL6csf ~ PM10 * Sex + Age + APOE_binary + timeDifferenceCSF
PM10 0.00428932747572871 0.00913440109637474 0.469579497382817 0.639386023052614 IL6csf IL6csf ~ PM10 * Sex + Age + APOE_binary + timeDifferenceCSF
SexWomen -0.0241409096887696 0.387995258842696 -0.0622195996950493 0.950476695413515 IL6csf IL6csf ~ PM10 * Sex + Age + APOE_binary + timeDifferenceCSF
Age -0.00576415873485695 0.0059263329439232 -0.972634981766837 0.332412244391567 IL6csf IL6csf ~ PM10 * Sex + Age + APOE_binary + timeDifferenceCSF
APOE_binary1 -0.0381445468558419 0.0616625385886462 -0.61860162959404 0.537184007278266 IL6csf IL6csf ~ PM10 * Sex + Age + APOE_binary + timeDifferenceCSF
timeDifferenceCSF 0.000253804823082967 0.00021447655719658 1.18336859934925 0.238668623743587 IL6csf IL6csf ~ PM10 * Sex + Age + APOE_binary + timeDifferenceCSF
PM10:SexWomen -0.00229608466248065 0.0109350650453721 -0.209974486018481 0.833992852366313 IL6csf IL6csf ~ PM10 * Sex + Age + APOE_binary + timeDifferenceCSF
(Intercept) 2.15875200701456 0.289519728880519 7.45632090552782 8.46287687134035e-12 NFLcsf NFLcsf ~ NO2 * Sex + Age + APOE_binary + timeDifferenceCSF
NO2 0.00425741173390623 0.00207335559671003 2.05339197032184 0.0418960484648311 NFLcsf NFLcsf ~ NO2 * Sex + Age + APOE_binary + timeDifferenceCSF
SexWomen 0.00148090278891256 0.135291849284508 0.0109459867445402 0.991282123231567 NFLcsf NFLcsf ~ NO2 * Sex + Age + APOE_binary + timeDifferenceCSF
Age 0.0340037966359489 0.00430263203689798 7.90302223019383 7.28483015849402e-13 NFLcsf NFLcsf ~ NO2 * Sex + Age + APOE_binary + timeDifferenceCSF
APOE_binary1 0.0201428369065149 0.0449927357453056 0.447690867711164 0.655068275120574 NFLcsf NFLcsf ~ NO2 * Sex + Age + APOE_binary + timeDifferenceCSF
timeDifferenceCSF 6.07692695553885e-05 0.000156380091212352 0.388599783286151 0.69816256481855 NFLcsf NFLcsf ~ NO2 * Sex + Age + APOE_binary + timeDifferenceCSF
NO2:SexWomen -0.00340079451274794 0.00261049588130377 -1.30273889229409 0.194802711822977 NFLcsf NFLcsf ~ NO2 * Sex + Age + APOE_binary + timeDifferenceCSF
(Intercept) 1.87644902692432 0.35846030295099 5.23474708768764 5.91919188343958e-07 NFLcsf NFLcsf ~ PM25 * Sex + Age + APOE_binary + timeDifferenceCSF
PM25 0.0287887788007487 0.0145772351240036 1.97491352481128 0.0502451313058391 NFLcsf NFLcsf ~ PM25 * Sex + Age + APOE_binary + timeDifferenceCSF
SexWomen 0.0400460854208829 0.283040876848606 0.141485165912283 0.887690066906742 NFLcsf NFLcsf ~ PM25 * Sex + Age + APOE_binary + timeDifferenceCSF
Age 0.0345713177763053 0.00429757492210452 8.04437814416875 3.31682803959227e-13 NFLcsf NFLcsf ~ PM25 * Sex + Age + APOE_binary + timeDifferenceCSF
APOE_binary1 0.0223658842502479 0.0446568566505454 0.50083874969679 0.617271112724435 NFLcsf NFLcsf ~ PM25 * Sex + Age + APOE_binary + timeDifferenceCSF
timeDifferenceCSF 7.02959861988551e-05 0.00015520067118815 0.452936096607695 0.651295920176186 NFLcsf NFLcsf ~ PM25 * Sex + Age + APOE_binary + timeDifferenceCSF
PM25:SexWomen -0.0127439670141621 0.0175697265770249 -0.725336672616566 0.469456188919459 NFLcsf NFLcsf ~ PM25 * Sex + Age + APOE_binary + timeDifferenceCSF
(Intercept) 2.10238953009259 0.308457587982311 6.81581394656163 2.56932629641036e-10 NFLcsf NFLcsf ~ PM25abs * Sex + Age + APOE_binary + timeDifferenceCSF
PM25abs 0.101568617223622 0.0535954551972402 1.8950975759014 0.0601411505127413 NFLcsf NFLcsf ~ PM25abs * Sex + Age + APOE_binary + timeDifferenceCSF
SexWomen -0.059762810761598 0.171356328594571 -0.3487633707594 0.727790916585413 NFLcsf NFLcsf ~ PM25abs * Sex + Age + APOE_binary + timeDifferenceCSF
Age 0.0342586598477742 0.00429506150230032 7.97629087020668 4.84809066882982e-13 NFLcsf NFLcsf ~ PM25abs * Sex + Age + APOE_binary + timeDifferenceCSF
APOE_binary1 0.0210331494046703 0.0447805493001711 0.469693867837167 0.63930449997771 NFLcsf NFLcsf ~ PM25abs * Sex + Age + APOE_binary + timeDifferenceCSF
timeDifferenceCSF 7.13192412522656e-05 0.000155654204200289 0.458190266165218 0.647526160422258 NFLcsf NFLcsf ~ PM25abs * Sex + Age + APOE_binary + timeDifferenceCSF
PM25abs:SexWomen -0.0408806059317148 0.067045972915479 -0.609739916568152 0.543022463502057 NFLcsf NFLcsf ~ PM25abs * Sex + Age + APOE_binary + timeDifferenceCSF
(Intercept) 1.77034357946935 0.375969392966292 4.70874388338327 5.93246548536206e-06 NFLcsf NFLcsf ~ PM10 * Sex + Age + APOE_binary + timeDifferenceCSF
PM10 0.0155684749383691 0.00664321160052702 2.34351634036977 0.0205102101287409 NFLcsf NFLcsf ~ PM10 * Sex + Age + APOE_binary + timeDifferenceCSF
SexWomen 0.236749328505687 0.282178828945475 0.839004575185314 0.402897055526428 NFLcsf NFLcsf ~ PM10 * Sex + Age + APOE_binary + timeDifferenceCSF
Age 0.0349467863146844 0.00431006733186713 8.10817642135197 2.32182136922902e-13 NFLcsf NFLcsf ~ PM10 * Sex + Age + APOE_binary + timeDifferenceCSF
APOE_binary1 0.014489855166036 0.0448455555375837 0.323105712312839 0.747097274504124 NFLcsf NFLcsf ~ PM10 * Sex + Age + APOE_binary + timeDifferenceCSF
timeDifferenceCSF 3.17370445759296e-05 0.000155983204347672 0.203464499326419 0.839067427741167 NFLcsf NFLcsf ~ PM10 * Sex + Age + APOE_binary + timeDifferenceCSF
PM10:SexWomen -0.0116133640397424 0.00795278751124298 -1.46028848668777 0.146451276303568 NFLcsf NFLcsf ~ PM10 * Sex + Age + APOE_binary + timeDifferenceCSF
(Intercept) 1.05995728563638 0.4182915118758 2.53401576542415 0.0123771088210061 ptau181csf ptau181csf ~ NO2 * Sex + Age + APOE_binary + timeDifferenceCSF
NO2 0.00156949641833668 0.00299553695548638 0.523944935969531 0.601145313776172 ptau181csf ptau181csf ~ NO2 * Sex + Age + APOE_binary + timeDifferenceCSF
SexWomen -0.0531277278247964 0.195466583229098 -0.271799542137225 0.786176562097984 ptau181csf ptau181csf ~ NO2 * Sex + Age + APOE_binary + timeDifferenceCSF
Age 0.0262126118495856 0.00621634479528698 4.21672425079431 4.42475518414306e-05 ptau181csf ptau181csf ~ NO2 * Sex + Age + APOE_binary + timeDifferenceCSF
APOE_binary1 -0.0689815612299889 0.0650044801129909 -1.06118164640476 0.290434577204092 ptau181csf ptau181csf ~ NO2 * Sex + Age + APOE_binary + timeDifferenceCSF
timeDifferenceCSF 0.000262330617439438 0.000225934394983787 1.16109199512656 0.247580388614213 ptau181csf ptau181csf ~ NO2 * Sex + Age + APOE_binary + timeDifferenceCSF
NO2:SexWomen 0.00198891116925814 0.00377158500789677 0.527340936262565 0.598791537325259 ptau181csf ptau181csf ~ NO2 * Sex + Age + APOE_binary + timeDifferenceCSF
(Intercept) 0.85646146596584 0.518608462342789 1.6514606454681 0.100885877469297 ptau181csf ptau181csf ~ PM25 * Sex + Age + APOE_binary + timeDifferenceCSF
PM25 0.0132465894587564 0.0210898596877613 0.628102303897431 0.530960193274839 ptau181csf ptau181csf ~ PM25 * Sex + Age + APOE_binary + timeDifferenceCSF
SexWomen -0.192968067697366 0.40949414123181 -0.471235234567444 0.638206246182411 ptau181csf ptau181csf ~ PM25 * Sex + Age + APOE_binary + timeDifferenceCSF
Age 0.0273269437841074 0.00621758868083164 4.39510318016924 2.17266531776472e-05 ptau181csf ptau181csf ~ PM25 * Sex + Age + APOE_binary + timeDifferenceCSF
APOE_binary1 -0.0637193959354041 0.0646080572100843 -0.986245349062417 0.325714140498119 ptau181csf ptau181csf ~ PM25 * Sex + Age + APOE_binary + timeDifferenceCSF
timeDifferenceCSF 0.000260730526599474 0.00022453917707719 1.16118055652196 0.247544499520497 ptau181csf ptau181csf ~ PM25 * Sex + Age + APOE_binary + timeDifferenceCSF
PM25:SexWomen 0.0148679559639413 0.0254192969455251 0.584908229200991 0.559550916866854 ptau181csf ptau181csf ~ PM25 * Sex + Age + APOE_binary + timeDifferenceCSF
(Intercept) 1.07916362023788 0.447712540108519 2.41039399963267 0.0172333608664237 ptau181csf ptau181csf ~ PM25abs * Sex + Age + APOE_binary + timeDifferenceCSF
PM25abs 0.0298888003498466 0.0777914316894835 0.384217126497329 0.701400476059341 ptau181csf ptau181csf ~ PM25abs * Sex + Age + APOE_binary + timeDifferenceCSF
SexWomen -0.114124170012557 0.248716128659948 -0.45885311349708 0.647051226772301 ptau181csf ptau181csf ~ PM25abs * Sex + Age + APOE_binary + timeDifferenceCSF
Age 0.0259655533112723 0.00623409171969362 4.16509003697309 5.41584459412862e-05 ptau181csf ptau181csf ~ PM25abs * Sex + Age + APOE_binary + timeDifferenceCSF
APOE_binary1 -0.0690034864956368 0.0649969858280294 -1.06164133023349 0.290226499493095 ptau181csf ptau181csf ~ PM25abs * Sex + Age + APOE_binary + timeDifferenceCSF
timeDifferenceCSF 0.000267911750977265 0.000225925189900266 1.1858427610287 0.237693132682488 ptau181csf ptau181csf ~ PM25abs * Sex + Age + APOE_binary + timeDifferenceCSF
PM25abs:SexWomen 0.0633597776199772 0.0973142629895606 0.651084185128896 0.516059379709152 ptau181csf ptau181csf ~ PM25abs * Sex + Age + APOE_binary + timeDifferenceCSF
(Intercept) 0.873381730799291 0.549767048657456 1.58863964825122 0.114397612079942 ptau181csf ptau181csf ~ PM10 * Sex + Age + APOE_binary + timeDifferenceCSF
PM10 0.00707671064418623 0.00971413871329722 0.728495943186322 0.467526856601172 ptau181csf ptau181csf ~ PM10 * Sex + Age + APOE_binary + timeDifferenceCSF
SexWomen 0.124606877783149 0.41262034858481 0.301989172881368 0.763108467345159 ptau181csf ptau181csf ~ PM10 * Sex + Age + APOE_binary + timeDifferenceCSF
Age 0.0264721246556599 0.00630246248999304 4.20028277799224 4.71976076468083e-05 ptau181csf ptau181csf ~ PM10 * Sex + Age + APOE_binary + timeDifferenceCSF
APOE_binary1 -0.0686651104218735 0.0655761058600637 -1.04710564193003 0.296855273423195 ptau181csf ptau181csf ~ PM10 * Sex + Age + APOE_binary + timeDifferenceCSF
timeDifferenceCSF 0.000239325152591191 0.000228088848450599 1.0492628386566 0.295865101588192 ptau181csf ptau181csf ~ PM10 * Sex + Age + APOE_binary + timeDifferenceCSF
PM10:SexWomen -0.00266623332900219 0.0116290863045012 -0.229272812944057 0.818991488185726 ptau181csf ptau181csf ~ PM10 * Sex + Age + APOE_binary + timeDifferenceCSF
(Intercept) 3.88368603643593 0.35070328142087 11.0739940062757 7.3201213209148e-21 ttaucsf ttaucsf ~ NO2 * Sex + Age + APOE_binary + timeDifferenceCSF
NO2 0.000595363358644403 0.00251151316744502 0.237053648120057 0.812961694242625 ttaucsf ttaucsf ~ NO2 * Sex + Age + APOE_binary + timeDifferenceCSF
SexWomen -0.0772297199037333 0.163882771226121 -0.471249780107597 0.63819588601788 ttaucsf ttaucsf ~ NO2 * Sex + Age + APOE_binary + timeDifferenceCSF
Age 0.0219439412776747 0.00521189757921267 4.21035543085052 4.53686898014089e-05 ttaucsf ttaucsf ~ NO2 * Sex + Age + APOE_binary + timeDifferenceCSF
APOE_binary1 -0.0501740945292696 0.0545009493031564 -0.920609552141577 0.35883792193383 ttaucsf ttaucsf ~ NO2 * Sex + Age + APOE_binary + timeDifferenceCSF
timeDifferenceCSF 0.000188430223218998 0.000189427543846934 0.994735081246996 0.321581303427778 ttaucsf ttaucsf ~ NO2 * Sex + Age + APOE_binary + timeDifferenceCSF
NO2:SexWomen 0.00251512933958222 0.00316216609917701 0.795381792321665 0.427737896806647 ttaucsf ttaucsf ~ NO2 * Sex + Age + APOE_binary + timeDifferenceCSF
(Intercept) 3.75613629881225 0.435071957868797 8.6333679541465 1.1917533349357e-14 ttaucsf ttaucsf ~ PM25 * Sex + Age + APOE_binary + timeDifferenceCSF
PM25 0.00601916013261883 0.01769274358556 0.340205017017903 0.734212051719762 ttaucsf ttaucsf ~ PM25 * Sex + Age + APOE_binary + timeDifferenceCSF
SexWomen -0.238660737006208 0.343533572430921 -0.694723183290037 0.488380149089755 ttaucsf ttaucsf ~ PM25 * Sex + Age + APOE_binary + timeDifferenceCSF
Age 0.0229135899417761 0.00521607084537752 4.3928831913934 2.19225158605651e-05 ttaucsf ttaucsf ~ PM25 * Sex + Age + APOE_binary + timeDifferenceCSF
APOE_binary1 -0.0456508621830764 0.0542011092867803 -0.842249592006241 0.401084771903996 ttaucsf ttaucsf ~ PM25 * Sex + Age + APOE_binary + timeDifferenceCSF
timeDifferenceCSF 0.000185180794590293 0.000188370816295415 0.983065202095212 0.327271197518611 ttaucsf ttaucsf ~ PM25 * Sex + Age + APOE_binary + timeDifferenceCSF
PM25:SexWomen 0.0178501460043499 0.0213248029925667 0.83706030065422 0.403985270285633 ttaucsf ttaucsf ~ PM25 * Sex + Age + APOE_binary + timeDifferenceCSF
(Intercept) 3.91774935843464 0.375432558089428 10.4352946328684 3.24743827158703e-19 ttaucsf ttaucsf ~ PM25abs * Sex + Age + APOE_binary + timeDifferenceCSF
PM25abs 0.00563834952907275 0.0652325623703611 0.0864345861053372 0.931244451082995 ttaucsf ttaucsf ~ PM25abs * Sex + Age + APOE_binary + timeDifferenceCSF
SexWomen -0.138362051687577 0.208562691583913 -0.663407489790228 0.508160525992319 ttaucsf ttaucsf ~ PM25abs * Sex + Age + APOE_binary + timeDifferenceCSF
Age 0.0216508797542413 0.00522764227493248 4.14161463535126 5.9337243596789e-05 ttaucsf ttaucsf ~ PM25abs * Sex + Age + APOE_binary + timeDifferenceCSF
APOE_binary1 -0.050653112439299 0.054503688129005 -0.929352015948131 0.354306320576929 ttaucsf ttaucsf ~ PM25abs * Sex + Age + APOE_binary + timeDifferenceCSF
timeDifferenceCSF 0.000192291635825583 0.000189451186604104 1.01499304001413 0.311860056440811 ttaucsf ttaucsf ~ PM25abs * Sex + Age + APOE_binary + timeDifferenceCSF
PM25abs:SexWomen 0.0738563188151033 0.0816035724259645 0.905062322879431 0.366987262097267 ttaucsf ttaucsf ~ PM25abs * Sex + Age + APOE_binary + timeDifferenceCSF
(Intercept) 3.77392824309845 0.461467622738152 8.17809973472368 1.56890810548566e-13 ttaucsf ttaucsf ~ PM10 * Sex + Age + APOE_binary + timeDifferenceCSF
PM10 0.00378215571674932 0.00815392721320953 0.463844674823949 0.643479423020436 ttaucsf ttaucsf ~ PM10 * Sex + Age + APOE_binary + timeDifferenceCSF
SexWomen 0.0407033955014388 0.346348388503472 0.117521538579443 0.906615212049995 ttaucsf ttaucsf ~ PM10 * Sex + Age + APOE_binary + timeDifferenceCSF
Age 0.0220335193492677 0.00529020862519098 4.16496227471035 5.41854224382437e-05 ttaucsf ttaucsf ~ PM10 * Sex + Age + APOE_binary + timeDifferenceCSF
APOE_binary1 -0.0489633790302399 0.0550437676349786 -0.889535384912955 0.375241368735074 ttaucsf ttaucsf ~ PM10 * Sex + Age + APOE_binary + timeDifferenceCSF
timeDifferenceCSF 0.000172085181976459 0.000191454942460843 0.898828621317281 0.3702872552723 ttaucsf ttaucsf ~ PM10 * Sex + Age + APOE_binary + timeDifferenceCSF
PM10:SexWomen -0.00015568319186257 0.00976131040348807 -0.0159490053514678 0.9872977808054 ttaucsf ttaucsf ~ PM10 * Sex + Age + APOE_binary + timeDifferenceCSF
(Intercept) 7.91224670314337 0.28363360498688 27.8960128984342 4.86676702587644e-59 trem2csf trem2csf ~ NO2 * Sex + Age + APOE_binary + timeDifferenceCSF
NO2 0.00118274550669462 0.00203120293248575 0.582288203595294 0.561309142810951 trem2csf trem2csf ~ NO2 * Sex + Age + APOE_binary + timeDifferenceCSF
SexWomen -0.141327693357794 0.132541278227511 -1.06629191484935 0.288127096663294 trem2csf trem2csf ~ NO2 * Sex + Age + APOE_binary + timeDifferenceCSF
Age 0.0183678190321694 0.00421515673655886 4.35756489737659 2.52765914945038e-05 trem2csf trem2csf ~ NO2 * Sex + Age + APOE_binary + timeDifferenceCSF
APOE_binary1 -0.136193231551453 0.0440780042417404 -3.08982300569957 0.00241642014337994 trem2csf trem2csf ~ NO2 * Sex + Age + APOE_binary + timeDifferenceCSF
timeDifferenceCSF 1.80065181576107e-05 0.000153200782517453 0.117535418956228 0.906604233497588 trem2csf trem2csf ~ NO2 * Sex + Age + APOE_binary + timeDifferenceCSF
NO2:SexWomen 0.000903748174595607 0.00255742280666183 0.353382386456176 0.724333350730572 trem2csf trem2csf ~ NO2 * Sex + Age + APOE_binary + timeDifferenceCSF
(Intercept) 7.80773409384092 0.355021554393042 21.9922818691652 2.9175016145401e-47 trem2csf trem2csf ~ PM25 * Sex + Age + APOE_binary + timeDifferenceCSF
PM25 0.00947489670894162 0.0144373941266912 0.656274714522397 0.51272458461302 trem2csf trem2csf ~ PM25 * Sex + Age + APOE_binary + timeDifferenceCSF
SexWomen -0.0707205017484419 0.280325635023804 -0.252279823578877 0.80119478160303 trem2csf trem2csf ~ PM25 * Sex + Age + APOE_binary + timeDifferenceCSF
Age 0.0185464290511982 0.0042563478198441 4.35735748961359 2.52976744802502e-05 trem2csf trem2csf ~ PM25 * Sex + Age + APOE_binary + timeDifferenceCSF
APOE_binary1 -0.133703073242938 0.0442284585820693 -3.02301001503008 0.00297733175580094 trem2csf trem2csf ~ PM25 * Sex + Age + APOE_binary + timeDifferenceCSF
timeDifferenceCSF 1.64397764328669e-05 0.00015371181431935 0.106951937986444 0.914980218339208 trem2csf trem2csf ~ PM25 * Sex + Age + APOE_binary + timeDifferenceCSF
PM25:SexWomen -0.0019862571676586 0.0174011782846954 -0.114144981170933 0.909286398885403 trem2csf trem2csf ~ PM25 * Sex + Age + APOE_binary + timeDifferenceCSF
(Intercept) 7.89769712961073 0.303760064935044 25.9997874681109 1.90285122221146e-55 trem2csf trem2csf ~ PM25abs * Sex + Age + APOE_binary + timeDifferenceCSF
PM25abs 0.0310208649753759 0.0527792461110426 0.58774740567743 0.557648678978415 trem2csf trem2csf ~ PM25abs * Sex + Age + APOE_binary + timeDifferenceCSF
SexWomen -0.147209406839015 0.168746730600457 -0.872368941994877 0.384500831156677 trem2csf trem2csf ~ PM25abs * Sex + Age + APOE_binary + timeDifferenceCSF
Age 0.0183008138119616 0.00422965169822172 4.32678979681845 2.85968079104407e-05 trem2csf trem2csf ~ PM25abs * Sex + Age + APOE_binary + timeDifferenceCSF
APOE_binary1 -0.13580542366806 0.0440985830571528 -3.07958701285374 0.00249548375258132 trem2csf trem2csf ~ PM25abs * Sex + Age + APOE_binary + timeDifferenceCSF
timeDifferenceCSF 2.07683164199958e-05 0.000153283735000884 0.135489368261258 0.892419584015861 trem2csf trem2csf ~ PM25abs * Sex + Age + APOE_binary + timeDifferenceCSF
PM25abs:SexWomen 0.0197948990627655 0.0660249249164429 0.299809489943634 0.764767149437113 trem2csf trem2csf ~ PM25abs * Sex + Age + APOE_binary + timeDifferenceCSF
(Intercept) 7.76379072244313 0.372341085908972 20.8512866730511 8.94928000464949e-45 trem2csf trem2csf ~ PM10 * Sex + Age + APOE_binary + timeDifferenceCSF
PM10 0.00551623238869559 0.00657910103199565 0.83844773957246 0.403208536072016 trem2csf trem2csf ~ PM10 * Sex + Age + APOE_binary + timeDifferenceCSF
SexWomen 0.0399283780762741 0.279455651326118 0.142879121917197 0.88659107943609 trem2csf trem2csf ~ PM10 * Sex + Age + APOE_binary + timeDifferenceCSF
Age 0.0185920724091073 0.00426847286165147 4.35567309707904 2.54695201233573e-05 trem2csf trem2csf ~ PM10 * Sex + Age + APOE_binary + timeDifferenceCSF
APOE_binary1 -0.136678142718263 0.0444127717826012 -3.07745131034147 0.00251227881989637 trem2csf trem2csf ~ PM10 * Sex + Age + APOE_binary + timeDifferenceCSF
timeDifferenceCSF 2.58840126649173e-06 0.00015447788244715 0.0167558049442921 0.986655282893442 trem2csf trem2csf ~ PM10 * Sex + Age + APOE_binary + timeDifferenceCSF
PM10:SexWomen -0.00415834446710887 0.00787603883012096 -0.527974094186253 0.598353161561697 trem2csf trem2csf ~ PM10 * Sex + Age + APOE_binary + timeDifferenceCSF
(Intercept) 9.60889075133341 0.341659204033765 28.1241969713885 1.84670807691318e-59 YKL40csf YKL40csf ~ NO2 * Sex + Age + APOE_binary + timeDifferenceCSF
NO2 -0.000534530265379032 0.00244674525494338 -0.218465843266304 0.827384306297472 YKL40csf YKL40csf ~ NO2 * Sex + Age + APOE_binary + timeDifferenceCSF
SexWomen -0.150801101316145 0.159656496355304 -0.944534702681616 0.346523714861951 YKL40csf YKL40csf ~ NO2 * Sex + Age + APOE_binary + timeDifferenceCSF
Age 0.0376419659251145 0.00507749106653594 7.41349722369778 1.06748588455986e-11 YKL40csf YKL40csf ~ NO2 * Sex + Age + APOE_binary + timeDifferenceCSF
APOE_binary1 -0.029303829843263 0.0530954568846896 -0.551908422351535 0.581891024765482 YKL40csf YKL40csf ~ NO2 * Sex + Age + APOE_binary + timeDifferenceCSF
timeDifferenceCSF 2.65368394496312e-05 0.000184542510097435 0.143797976063186 0.885866780121563 YKL40csf YKL40csf ~ NO2 * Sex + Age + APOE_binary + timeDifferenceCSF
NO2:SexWomen 0.00337810457647206 0.00308061888696968 1.09656685893886 0.274713416562741 YKL40csf YKL40csf ~ NO2 * Sex + Age + APOE_binary + timeDifferenceCSF
(Intercept) 9.575565261575 0.422837299676092 22.6459805436044 1.18073173615063e-48 YKL40csf YKL40csf ~ PM25 * Sex + Age + APOE_binary + timeDifferenceCSF
PM25 -0.00370272630918006 0.0171952059567943 -0.215334804275317 0.829819680779578 YKL40csf YKL40csf ~ PM25 * Sex + Age + APOE_binary + timeDifferenceCSF
SexWomen -0.431915545436799 0.333873065104732 -1.29365196111676 0.19791592528972 YKL40csf YKL40csf ~ PM25 * Sex + Age + APOE_binary + timeDifferenceCSF
Age 0.0386941866548725 0.00506938972114527 7.63290825589373 3.23051283890162e-12 YKL40csf YKL40csf ~ PM25 * Sex + Age + APOE_binary + timeDifferenceCSF
APOE_binary1 -0.0249069635240954 0.0526769199342016 -0.47282497828663 0.637074362853091 YKL40csf YKL40csf ~ PM25 * Sex + Age + APOE_binary + timeDifferenceCSF
timeDifferenceCSF 2.14045434333355e-05 0.000183073640715209 0.116917669576652 0.907092853942825 YKL40csf YKL40csf ~ PM25 * Sex + Age + APOE_binary + timeDifferenceCSF
PM25:SexWomen 0.0281289974919093 0.0207251282240093 1.35724118026556 0.176888608638224 YKL40csf YKL40csf ~ PM25 * Sex + Age + APOE_binary + timeDifferenceCSF
(Intercept) 9.62749212085961 0.365708165826148 26.3256143026251 4.46545264426414e-56 YKL40csf YKL40csf ~ PM25abs * Sex + Age + APOE_binary + timeDifferenceCSF
PM25abs -0.0111134733450527 0.0635429192875755 -0.174897116305856 0.861413160394189 YKL40csf YKL40csf ~ PM25abs * Sex + Age + APOE_binary + timeDifferenceCSF
SexWomen -0.193285014282868 0.203160535109342 -0.951390555153053 0.343045755904038 YKL40csf YKL40csf ~ PM25abs * Sex + Age + APOE_binary + timeDifferenceCSF
Age 0.0373591030567663 0.00509223674603469 7.33648196656563 1.61856607002694e-11 YKL40csf YKL40csf ~ PM25abs * Sex + Age + APOE_binary + timeDifferenceCSF
APOE_binary1 -0.0304783355020149 0.0530919425791274 -0.574067062183503 0.566843592958327 YKL40csf YKL40csf ~ PM25abs * Sex + Age + APOE_binary + timeDifferenceCSF
timeDifferenceCSF 2.8614146807592e-05 0.000184544053182705 0.15505320444687 0.877002695556013 YKL40csf YKL40csf ~ PM25abs * Sex + Age + APOE_binary + timeDifferenceCSF
PM25abs:SexWomen 0.0839005487993238 0.07948989013801 1.05548703934118 0.293020677355222 YKL40csf YKL40csf ~ PM25abs * Sex + Age + APOE_binary + timeDifferenceCSF
(Intercept) 9.29094331786541 0.447540821825161 20.7599907422413 1.42509162819951e-44 YKL40csf YKL40csf ~ PM10 * Sex + Age + APOE_binary + timeDifferenceCSF
PM10 0.00727838226424154 0.00790784684838656 0.920400003159716 0.358946990400537 YKL40csf YKL40csf ~ PM10 * Sex + Age + APOE_binary + timeDifferenceCSF
SexWomen 0.101735293263956 0.335895813251058 0.302877527050081 0.762432767588643 YKL40csf YKL40csf ~ PM10 * Sex + Age + APOE_binary + timeDifferenceCSF
Age 0.0381935897296021 0.0051305534756616 7.44434102690586 9.03134627517297e-12 YKL40csf YKL40csf ~ PM10 * Sex + Age + APOE_binary + timeDifferenceCSF
APOE_binary1 -0.0311029915579145 0.0533825815504496 -0.582643076721952 0.561070839285666 YKL40csf YKL40csf ~ PM10 * Sex + Age + APOE_binary + timeDifferenceCSF
timeDifferenceCSF 8.23910880117906e-07 0.000185676953418753 0.00443733519399018 0.996465847031062 YKL40csf YKL40csf ~ PM10 * Sex + Age + APOE_binary + timeDifferenceCSF
PM10:SexWomen -0.002643894217063 0.00946672023087172 -0.279283020157399 0.780439793142175 YKL40csf YKL40csf ~ PM10 * Sex + Age + APOE_binary + timeDifferenceCSF
```
