## Supplemental Tables for "Sex-specific neuroinflammatory responses to air pollution mediates cognitive performance in cognitively unimpaired individuals at risk of Alzheimer’s dementia": SupplementalT4New.txt

```
term estimate std.error statistic p.value frml
(Intercept) 0.00350133646507301 0.011334414062272 0.308911995435885 0.757967529057441 AB4240csf ~ NO2*Sex+ Age  + APOE_binary+ timeDifferenceCSF
NO2 -0.000133556980098957 8.42823089450192e-05 -1.5846383632665 0.115893489670131 AB4240csf ~ NO2*Sex+ Age  + APOE_binary+ timeDifferenceCSF
SexWomen -0.00976276055435088 0.0056561499036872 -1.72604346076235 0.0871220420595956 AB4240csf ~ NO2*Sex+ Age  + APOE_binary+ timeDifferenceCSF
Age 0.000134734683336701 0.000171198336376469 0.787009302709674 0.432953575642336 AB4240csf ~ NO2*Sex+ Age  + APOE_binary+ timeDifferenceCSF
APOE_binary1 -0.00238575087713293 0.00178341994104846 -1.33773926276184 0.183715836701381 AB4240csf ~ NO2*Sex+ Age  + APOE_binary+ timeDifferenceCSF
timeDifferenceCSF 2.19859083005728e-06 6.12963115803273e-06 0.358682402476385 0.72051400259281 AB4240csf ~ NO2*Sex+ Age  + APOE_binary+ timeDifferenceCSF
NO2:SexWomen 0.000171191842585316 0.000106302500468844 1.61042159714287 0.110146046410304 AB4240csf ~ NO2*Sex+ Age  + APOE_binary+ timeDifferenceCSF
(Intercept) 0.201167453952972 0.10731068065989 1.87462657692529 0.0634728587260102 GFAPcsf ~ NO2*Sex+ Age  + APOE_binary+ timeDifferenceCSF
NO2 0.000192659742164575 0.000797958490909776 0.241440807209054 0.809658939012197 GFAPcsf ~ NO2*Sex+ Age  + APOE_binary+ timeDifferenceCSF
SexWomen -0.0392909886451194 0.0535506549120524 -0.73371630486402 0.464668572689404 GFAPcsf ~ NO2*Sex+ Age  + APOE_binary+ timeDifferenceCSF
Age 0.00179824567729147 0.00162085220316339 1.10944457106075 0.26963628064452 GFAPcsf ~ NO2*Sex+ Age  + APOE_binary+ timeDifferenceCSF
APOE_binary1 0.00020612810595883 0.0168848611604337 0.012207865021825 0.99028168955006 GFAPcsf ~ NO2*Sex+ Age  + APOE_binary+ timeDifferenceCSF
timeDifferenceCSF 0.000113779199460475 5.80334270610463e-05 1.96058039689417 0.0524335143373165 GFAPcsf ~ NO2*Sex+ Age  + APOE_binary+ timeDifferenceCSF
NO2:SexWomen 0.00146043671043495 0.00100643876414669 1.45109346187911 0.149574119749936 GFAPcsf ~ NO2*Sex+ Age  + APOE_binary+ timeDifferenceCSF
(Intercept) 0.110973585966974 0.449615786827106 0.246818704365572 0.805504436643168 IL6csf ~ NO2*Sex+ Age  + APOE_binary+ timeDifferenceCSF
NO2 -0.0064144970854575 0.00334332736070204 -1.91859677303947 0.0576038527636239 IL6csf ~ NO2*Sex+ Age  + APOE_binary+ timeDifferenceCSF
SexWomen -0.48546321389979 0.224369277087148 -2.16367953849239 0.032632827837832 IL6csf ~ NO2*Sex+ Age  + APOE_binary+ timeDifferenceCSF
Age 0.00493841271705272 0.0067911295890992 0.727185757871507 0.468643110394632 IL6csf ~ NO2*Sex+ Age  + APOE_binary+ timeDifferenceCSF
APOE_binary1 0.0758032582858143 0.0707450562183644 1.07149901827538 0.286269320617907 IL6csf ~ NO2*Sex+ Age  + APOE_binary+ timeDifferenceCSF
timeDifferenceCSF -0.000183139653478365 0.000243151425467368 -0.753191773917617 0.45292923415766 IL6csf ~ NO2*Sex+ Age  + APOE_binary+ timeDifferenceCSF
NO2:SexWomen 0.00952719759956203 0.00421682868892892 2.25932763751471 0.0258156688233611 IL6csf ~ NO2*Sex+ Age  + APOE_binary+ timeDifferenceCSF
(Intercept) 0.110316264339023 0.138269759566129 0.797833631049772 0.426670565573827 NFLcsf ~ NO2*Sex+ Age  + APOE_binary+ timeDifferenceCSF
NO2 6.01883107222447e-05 0.00102816912541573 0.0585393095692386 0.953424308493589 NFLcsf ~ NO2*Sex+ Age  + APOE_binary+ timeDifferenceCSF
SexWomen -0.014326235781065 0.0689999926732905 -0.207626627569348 0.83590096254876 NFLcsf ~ NO2*Sex+ Age  + APOE_binary+ timeDifferenceCSF
Age 0.00213291632340843 0.00208846727134217 1.02128309726285 0.309341047623166 NFLcsf ~ NO2*Sex+ Age  + APOE_binary+ timeDifferenceCSF
APOE_binary1 -0.008276098729757 0.0217561353502185 -0.380402980425193 0.704373274116136 NFLcsf ~ NO2*Sex+ Age  + APOE_binary+ timeDifferenceCSF
timeDifferenceCSF 0.000189323929776648 7.4776042395644e-05 2.53187951262417 0.0127443055771928 NFLcsf ~ NO2*Sex+ Age  + APOE_binary+ timeDifferenceCSF
NO2:SexWomen 6.36629175616427e-05 0.00129679585555559 0.0490924745702303 0.96093382698281 NFLcsf ~ NO2*Sex+ Age  + APOE_binary+ timeDifferenceCSF
(Intercept) 0.155624403636143 0.184723744102229 0.842471033664292 0.40133594957515 ptau181csf ~ NO2*Sex+ Age  + APOE_binary+ timeDifferenceCSF
NO2 -0.00011812180583999 0.00137359933953073 -0.0859943670913123 0.931625820874781 ptau181csf ~ NO2*Sex+ Age  + APOE_binary+ timeDifferenceCSF
SexWomen -0.0223892567408484 0.092181667413262 -0.242881880628981 0.808545150575442 ptau181csf ~ NO2*Sex+ Age  + APOE_binary+ timeDifferenceCSF
Age -0.00078505798805094 0.00279012196888058 -0.281370490898615 0.778950101509463 ptau181csf ~ NO2*Sex+ Age  + APOE_binary+ timeDifferenceCSF
APOE_binary1 0.043514807628412 0.0290654644348691 1.49713099289782 0.137197386658519 ptau181csf ~ NO2*Sex+ Age  + APOE_binary+ timeDifferenceCSF
timeDifferenceCSF 1.09330322736961e-05 9.98982753988533e-05 0.109441651820764 0.913049809654189 ptau181csf ~ NO2*Sex+ Age  + APOE_binary+ timeDifferenceCSF
NO2:SexWomen 0.000554619794732629 0.00173247560801547 0.320131372797762 0.749470566463998 ptau181csf ~ NO2*Sex+ Age  + APOE_binary+ timeDifferenceCSF
(Intercept) 0.0491658210916224 0.160363407434703 0.306590024982113 0.759729813218426 ttaucsf ~ NO2*Sex+ Age  + APOE_binary+ timeDifferenceCSF
NO2 -0.00034730499048282 0.00119245672291756 -0.291251651995449 0.771402410501197 ttaucsf ~ NO2*Sex+ Age  + APOE_binary+ timeDifferenceCSF
SexWomen -0.0253951980960134 0.0800252634616499 -0.317339762438689 0.751581952007459 ttaucsf ~ NO2*Sex+ Age  + APOE_binary+ timeDifferenceCSF
Age 0.000314539769884523 0.00242217625169235 0.129858332837983 0.89691354272933 ttaucsf ~ NO2*Sex+ Age  + APOE_binary+ timeDifferenceCSF
APOE_binary1 0.0105381886682511 0.0252324731620225 0.417643906746019 0.677014247038864 ttaucsf ~ NO2*Sex+ Age  + APOE_binary+ timeDifferenceCSF
timeDifferenceCSF 4.94862539188164e-05 8.67242482425258e-05 0.570616118578823 0.569413232877408 ttaucsf ~ NO2*Sex+ Age  + APOE_binary+ timeDifferenceCSF
NO2:SexWomen 0.000638223512141522 0.00150400639153956 0.424348936102733 0.672132677837021 ttaucsf ~ NO2*Sex+ Age  + APOE_binary+ timeDifferenceCSF
(Intercept) 0.296921759538894 0.11618960787591 2.5554932576759 0.0119567455396934 trem2csf ~ NO2*Sex+ Age  + APOE_binary+ timeDifferenceCSF
NO2 -0.000582871394115315 0.000863981885026978 -0.674633813760013 0.50131116386989 trem2csf ~ NO2*Sex+ Age  + APOE_binary+ timeDifferenceCSF
SexWomen -0.0533186898007014 0.057981456808103 -0.919581754855977 0.359785444579039 trem2csf ~ NO2*Sex+ Age  + APOE_binary+ timeDifferenceCSF
Age -0.0017128545917047 0.0017549621412545 -0.976006576689053 0.331183491492672 trem2csf ~ NO2*Sex+ Age  + APOE_binary+ timeDifferenceCSF
APOE_binary1 0.0207610858471273 0.0182819211024096 1.13560745234761 0.2585669427506 trem2csf ~ NO2*Sex+ Age  + APOE_binary+ timeDifferenceCSF
timeDifferenceCSF 2.46305832853002e-05 6.28351352582419e-05 0.391987431618833 0.695819088201251 trem2csf ~ NO2*Sex+ Age  + APOE_binary+ timeDifferenceCSF
NO2:SexWomen 0.000997922327136264 0.00108971189669313 0.915767121717758 0.361774277145907 trem2csf ~ NO2*Sex+ Age  + APOE_binary+ timeDifferenceCSF
(Intercept) 0.187278896133536 0.115674469566285 1.61901668393836 0.108281608370934 YKL40csf ~ NO2*Sex+ Age  + APOE_binary+ timeDifferenceCSF
NO2 -0.000530522637922514 0.000860151334464536 -0.616778253622981 0.538644006122457 YKL40csf ~ NO2*Sex+ Age  + APOE_binary+ timeDifferenceCSF
SexWomen -0.0751557279809244 0.0577243901891883 -1.30197526097038 0.195620201042975 YKL40csf ~ NO2*Sex+ Age  + APOE_binary+ timeDifferenceCSF
Age 0.000338272409620914 0.00174718134013616 0.19361036078519 0.846834835410025 YKL40csf ~ NO2*Sex+ Age  + APOE_binary+ timeDifferenceCSF
APOE_binary1 -0.00238906468855035 0.0182008663669169 -0.131261042215709 0.895806421740909 YKL40csf ~ NO2*Sex+ Age  + APOE_binary+ timeDifferenceCSF
timeDifferenceCSF -4.12534916814392e-06 6.25565493678711e-05 -0.0659459194893299 0.94753951015015 YKL40csf ~ NO2*Sex+ Age  + APOE_binary+ timeDifferenceCSF
NO2:SexWomen 0.00132419100231225 0.00108488054942634 1.22058691439574 0.224829060105671 YKL40csf ~ NO2*Sex+ Age  + APOE_binary+ timeDifferenceCSF
(Intercept) 0.00248259161642348 0.0138516012114078 0.179227771470845 0.858085605856721 AB4240csf ~ PM25*Sex+ Age  + APOE_binary+ timeDifferenceCSF
PM25 -0.00029661079971176 0.000544142028997329 -0.545098124947846 0.586779631708503 AB4240csf ~ PM25*Sex+ Age  + APOE_binary+ timeDifferenceCSF
SexWomen -0.0034429593860826 0.0110559781834114 -0.311411557527175 0.756071883844051 AB4240csf ~ PM25*Sex+ Age  + APOE_binary+ timeDifferenceCSF
Age 0.000111283492833675 0.000175674490265127 0.633464156723757 0.527733661713781 AB4240csf ~ PM25*Sex+ Age  + APOE_binary+ timeDifferenceCSF
APOE_binary1 -0.00217964202344662 0.00179714821694437 -1.21283375677973 0.227768249918764 AB4240csf ~ PM25*Sex+ Age  + APOE_binary+ timeDifferenceCSF
timeDifferenceCSF 2.13512937533555e-06 6.19876726023255e-06 0.344444191191565 0.731163980839522 AB4240csf ~ PM25*Sex+ Age  + APOE_binary+ timeDifferenceCSF
PM25:SexWomen 0.000147852878577975 0.000685254465214004 0.215763466104232 0.829568109916943 AB4240csf ~ PM25*Sex+ Age  + APOE_binary+ timeDifferenceCSF
(Intercept) 0.181814034215333 0.130942558202798 1.38850223113671 0.167764261087613 GFAPcsf ~ PM25*Sex+ Age  + APOE_binary+ timeDifferenceCSF
PM25 0.000344158115328009 0.00514390706280879 0.0669059746075747 0.946776919756912 GFAPcsf ~ PM25*Sex+ Age  + APOE_binary+ timeDifferenceCSF
SexWomen -0.109260677658591 0.104514853169316 -1.04540813430209 0.298105621255139 GFAPcsf ~ PM25*Sex+ Age  + APOE_binary+ timeDifferenceCSF
Age 0.00218061728481369 0.00166069372162862 1.31307612982073 0.191865361361585 GFAPcsf ~ PM25*Sex+ Age  + APOE_binary+ timeDifferenceCSF
APOE_binary1 0.00238986419907494 0.0169888795818412 0.14067226667669 0.888383818192017 GFAPcsf ~ PM25*Sex+ Age  + APOE_binary+ timeDifferenceCSF
timeDifferenceCSF 0.000112703004762793 5.85984559019877e-05 1.92331014577076 0.0570027656234899 GFAPcsf ~ PM25*Sex+ Age  + APOE_binary+ timeDifferenceCSF
PM25:SexWomen 0.0086693380052282 0.00647787727393665 1.3382992049122 0.18353387717926 GFAPcsf ~ PM25*Sex+ Age  + APOE_binary+ timeDifferenceCSF
(Intercept) 0.638602609219772 0.541268271346903 1.17982642439148 0.240591656920797 IL6csf ~ PM25*Sex+ Age  + APOE_binary+ timeDifferenceCSF
PM25 -0.0524366913899679 0.0212630157992143 -2.46609850103697 0.015189183578132 IL6csf ~ PM25*Sex+ Age  + APOE_binary+ timeDifferenceCSF
SexWomen -0.915330362207992 0.432025879755741 -2.1186933586606 0.0363467905502714 IL6csf ~ PM25*Sex+ Age  + APOE_binary+ timeDifferenceCSF
Age 0.00448793888078639 0.006864695728263 0.653770983950368 0.514611469413909 IL6csf ~ PM25*Sex+ Age  + APOE_binary+ timeDifferenceCSF
APOE_binary1 0.0876682170802341 0.070225766241272 1.24837679633193 0.214519841995421 IL6csf ~ PM25*Sex+ Age  + APOE_binary+ timeDifferenceCSF
timeDifferenceCSF -0.000202536731265722 0.000242224417828647 -0.836153237899406 0.40486508779528 IL6csf ~ PM25*Sex+ Age  + APOE_binary+ timeDifferenceCSF
PM25:SexWomen 0.0565227458796625 0.02677715696245 2.11085687546759 0.0370297917113251 IL6csf ~ PM25*Sex+ Age  + APOE_binary+ timeDifferenceCSF
(Intercept) 0.123685819867268 0.166287006476456 0.743809287857859 0.458563463386594 NFLcsf ~ PM25*Sex+ Age  + APOE_binary+ timeDifferenceCSF
PM25 -0.00209652741792468 0.00653236746560899 -0.320944501203015 0.748855927948622 NFLcsf ~ PM25*Sex+ Age  + APOE_binary+ timeDifferenceCSF
SexWomen -0.127233882216821 0.132725847916728 -0.958621732043088 0.339832719243514 NFLcsf ~ PM25*Sex+ Age  + APOE_binary+ timeDifferenceCSF
Age 0.00253191650437385 0.00210895366207964 1.20055577791933 0.232479381782087 NFLcsf ~ PM25*Sex+ Age  + APOE_binary+ timeDifferenceCSF
APOE_binary1 -0.00858827236723905 0.0215745741325602 -0.398073784190145 0.691340392466402 NFLcsf ~ PM25*Sex+ Age  + APOE_binary+ timeDifferenceCSF
timeDifferenceCSF 0.000189872229731812 7.44155448757369e-05 2.55151299434642 0.0120863511794161 NFLcsf ~ PM25*Sex+ Age  + APOE_binary+ timeDifferenceCSF
PM25:SexWomen 0.00736578246139928 0.00822640732691726 0.895382658393055 0.37252013621535 NFLcsf ~ PM25*Sex+ Age  + APOE_binary+ timeDifferenceCSF
(Intercept) 0.159747633390273 0.22333202960296 0.715292086290857 0.475930439948885 ptau181csf ~ PM25*Sex+ Age  + APOE_binary+ timeDifferenceCSF
PM25 -0.00113134442325522 0.00877330655665728 -0.128953025401437 0.897628185843642 ptau181csf ~ PM25*Sex+ Age  + APOE_binary+ timeDifferenceCSF
SexWomen -0.0570891516280134 0.178257662003276 -0.32026197912864 0.749371831097532 ptau181csf ~ PM25*Sex+ Age  + APOE_binary+ timeDifferenceCSF
Age -0.000659497346659987 0.00283243358378412 -0.232837709041319 0.816316227348033 ptau181csf ~ PM25*Sex+ Age  + APOE_binary+ timeDifferenceCSF
APOE_binary1 0.0442146351088357 0.0289757662426042 1.52591771822846 0.129874732747367 ptau181csf ~ PM25*Sex+ Age  + APOE_binary+ timeDifferenceCSF
timeDifferenceCSF 1.05047825330581e-05 9.99439163844807e-05 0.10510677300904 0.916480782621512 ptau181csf ~ PM25*Sex+ Age  + APOE_binary+ timeDifferenceCSF
PM25:SexWomen 0.0038665853442501 0.011048489497712 0.34996506491234 0.727028077002636 ptau181csf ~ PM25*Sex+ Age  + APOE_binary+ timeDifferenceCSF
(Intercept) 0.0655890583302661 0.193853205342445 0.338343945432328 0.73574313821557 ttaucsf ~ PM25*Sex+ Age  + APOE_binary+ timeDifferenceCSF
PM25 -0.00250444204037046 0.00761526951814063 -0.328871096998541 0.742872791106911 ttaucsf ~ PM25*Sex+ Age  + APOE_binary+ timeDifferenceCSF
SexWomen -0.0643733683821067 0.154728451703138 -0.416040926368304 0.678183339785646 ttaucsf ~ PM25*Sex+ Age  + APOE_binary+ timeDifferenceCSF
Age 0.000401795703280279 0.00245856507959154 0.16342691377811 0.870479496716103 ttaucsf ~ PM25*Sex+ Age  + APOE_binary+ timeDifferenceCSF
APOE_binary1 0.0112427214634154 0.0251510953147572 0.447007230608315 0.655740830041028 ttaucsf ~ PM25*Sex+ Age  + APOE_binary+ timeDifferenceCSF
timeDifferenceCSF 4.88985299736691e-05 8.67517685665277e-05 0.56366032395259 0.574122315213499 ttaucsf ~ PM25*Sex+ Age  + APOE_binary+ timeDifferenceCSF
PM25:SexWomen 0.00444950653582863 0.00959013853557631 0.46396686756113 0.643580098019172 ttaucsf ~ PM25*Sex+ Age  + APOE_binary+ timeDifferenceCSF
(Intercept) 0.313798672698222 0.140073820605004 2.24023783561317 0.0270668860691469 trem2csf ~ PM25*Sex+ Age  + APOE_binary+ timeDifferenceCSF
PM25 -0.00386685019043001 0.00550261675817248 -0.702729330492982 0.483695621403677 trem2csf ~ PM25*Sex+ Age  + APOE_binary+ timeDifferenceCSF
SexWomen -0.131038295117636 0.111803182970686 -1.17204440549777 0.243688682183838 trem2csf ~ PM25*Sex+ Age  + APOE_binary+ timeDifferenceCSF
Age -0.00147690031425889 0.0017765019840455 -0.831353033952515 0.407559027544262 trem2csf ~ PM25*Sex+ Age  + APOE_binary+ timeDifferenceCSF
APOE_binary1 0.0216988553850445 0.0181735969075941 1.19397692682274 0.235032375745799 trem2csf ~ PM25*Sex+ Age  + APOE_binary+ timeDifferenceCSF
timeDifferenceCSF 2.43172603233756e-05 6.2684811664004e-05 0.387929064120321 0.698811472333142 trem2csf ~ PM25*Sex+ Age  + APOE_binary+ timeDifferenceCSF
PM25:SexWomen 0.00807028524898473 0.00692961120986596 1.16460866339727 0.246674320134508 trem2csf ~ PM25*Sex+ Age  + APOE_binary+ timeDifferenceCSF
(Intercept) 0.227308365670981 0.140487163724538 1.61800095926685 0.10850061067826 YKL40csf ~ PM25*Sex+ Age  + APOE_binary+ timeDifferenceCSF
PM25 -0.00422517956717948 0.00551885440177066 -0.765589968422411 0.445545179523166 YKL40csf ~ PM25*Sex+ Age  + APOE_binary+ timeDifferenceCSF
SexWomen -0.110779209522832 0.112133102410473 -0.987926019538058 0.325337503193185 YKL40csf ~ PM25*Sex+ Age  + APOE_binary+ timeDifferenceCSF
Age 0.000323450028843236 0.00178174425464804 0.181535609276949 0.856278269123629 YKL40csf ~ PM25*Sex+ Age  + APOE_binary+ timeDifferenceCSF
APOE_binary1 -0.000519775445061659 0.0182272252815935 -0.0285164328103491 0.977301469376809 YKL40csf ~ PM25*Sex+ Age  + APOE_binary+ timeDifferenceCSF
timeDifferenceCSF -6.42696035521436e-06 6.28697879535679e-05 -0.102226531445612 0.918761314540723 YKL40csf ~ PM25*Sex+ Age  + APOE_binary+ timeDifferenceCSF
PM25:SexWomen 0.00623675476734446 0.00695005976408022 0.897367070075813 0.371465310329104 YKL40csf ~ PM25*Sex+ Age  + APOE_binary+ timeDifferenceCSF
(Intercept) -0.00297939559154538 0.0150444988877791 -0.198038872133228 0.843376884856918 AB4240csf ~ PM10*Sex+ Age  + APOE_binary+ timeDifferenceCSF
PM10 -1.87892049520934e-06 0.000286768697848543 -0.00655204179990975 0.994784025517246 AB4240csf ~ PM10*Sex+ Age  + APOE_binary+ timeDifferenceCSF
SexWomen -0.0013906625939684 0.0121350278188845 -0.114599044577735 0.908969976689475 AB4240csf ~ PM10*Sex+ Age  + APOE_binary+ timeDifferenceCSF
Age 0.000123649489068299 0.000173619729814792 0.712185701476445 0.477844061397935 AB4240csf ~ PM10*Sex+ Age  + APOE_binary+ timeDifferenceCSF
APOE_binary1 -0.00220486983051782 0.00180313601418112 -1.2227972893765 0.223996169276173 AB4240csf ~ PM10*Sex+ Age  + APOE_binary+ timeDifferenceCSF
timeDifferenceCSF 2.31514415595869e-06 6.20882576550806e-06 0.372879549756417 0.709949175591563 AB4240csf ~ PM10*Sex+ Age  + APOE_binary+ timeDifferenceCSF
PM10:SexWomen 1.32785327228e-05 0.000339055906869805 0.0391632543594022 0.968830581372573 AB4240csf ~ PM10*Sex+ Age  + APOE_binary+ timeDifferenceCSF
(Intercept) 0.229550088104685 0.142329357399484 1.61280913719292 0.109625583017401 GFAPcsf ~ PM10*Sex+ Age  + APOE_binary+ timeDifferenceCSF
PM10 -0.000456651016739881 0.00271299195749385 -0.168320077572849 0.866637795438681 GFAPcsf ~ PM10*Sex+ Age  + APOE_binary+ timeDifferenceCSF
SexWomen -0.118167094128808 0.114804137005169 -1.02929299597878 0.305579662503484 GFAPcsf ~ PM10*Sex+ Age  + APOE_binary+ timeDifferenceCSF
Age 0.00175863417578518 0.00164253955952529 1.07067995141221 0.286635934291925 GFAPcsf ~ PM10*Sex+ Age  + APOE_binary+ timeDifferenceCSF
APOE_binary1 0.00134327587192798 0.0170586732144823 0.0787444518714142 0.937377668845022 GFAPcsf ~ PM10*Sex+ Age  + APOE_binary+ timeDifferenceCSF
timeDifferenceCSF 0.000107353265976981 5.87389575420132e-05 1.82763314960426 0.0702907683065286 GFAPcsf ~ PM10*Sex+ Age  + APOE_binary+ timeDifferenceCSF
PM10:SexWomen 0.004145115206479 0.00320765814183942 1.29225591480955 0.198952335732005 GFAPcsf ~ PM10*Sex+ Age  + APOE_binary+ timeDifferenceCSF
(Intercept) 1.09826276861808 0.577951747169592 1.90026723510502 0.0599923888231279 IL6csf ~ PM10*Sex+ Age  + APOE_binary+ timeDifferenceCSF
PM10 -0.0343188075062807 0.0110165497163715 -3.1152047047253 0.00233961435382394 IL6csf ~ PM10*Sex+ Age  + APOE_binary+ timeDifferenceCSF
SexWomen -1.18063797243788 0.466181066062164 -2.53257383962574 0.0127205000382173 IL6csf ~ PM10*Sex+ Age  + APOE_binary+ timeDifferenceCSF
Age 0.00316445994511005 0.00666980182843329 0.474445872082735 0.636114037041146 IL6csf ~ PM10*Sex+ Age  + APOE_binary+ timeDifferenceCSF
APOE_binary1 0.0923604479863284 0.0692695461346956 1.33334853684088 0.185147349625996 IL6csf ~ PM10*Sex+ Age  + APOE_binary+ timeDifferenceCSF
timeDifferenceCSF -0.000208125997299294 0.000238519190689819 -0.872575479974481 0.384778140246231 IL6csf ~ PM10*Sex+ Age  + APOE_binary+ timeDifferenceCSF
PM10:SexWomen 0.0327565395384479 0.0130252230549702 2.51485440212469 0.0133406669618555 IL6csf ~ PM10*Sex+ Age  + APOE_binary+ timeDifferenceCSF
(Intercept) 0.194461336239832 0.180550837161829 1.07704477750793 0.283795490668733 NFLcsf ~ PM10*Sex+ Age  + APOE_binary+ timeDifferenceCSF
PM10 -0.0023153458642955 0.00344154556788999 -0.672763390349365 0.502496004978385 NFLcsf ~ PM10*Sex+ Age  + APOE_binary+ timeDifferenceCSF
SexWomen -0.142417514143385 0.145633925597978 -0.977914408051652 0.330243179153013 NFLcsf ~ PM10*Sex+ Age  + APOE_binary+ timeDifferenceCSF
Age 0.0021705769392102 0.00208363121960381 1.0417279789189 0.299801441396219 NFLcsf ~ PM10*Sex+ Age  + APOE_binary+ timeDifferenceCSF
APOE_binary1 -0.00856262150687432 0.0216396517627783 -0.395691280097336 0.693092286011742 NFLcsf ~ PM10*Sex+ Age  + APOE_binary+ timeDifferenceCSF
timeDifferenceCSF 0.000186414830050841 7.45128633473481e-05 2.50178052052371 0.0138154658495446 NFLcsf ~ PM10*Sex+ Age  + APOE_binary+ timeDifferenceCSF
PM10:SexWomen 0.00370212763432302 0.00406905064014688 0.909825893488851 0.364885730719005 NFLcsf ~ PM10*Sex+ Age  + APOE_binary+ timeDifferenceCSF
(Intercept) 0.218043629754163 0.241939593993447 0.901231692403637 0.369416443618471 ptau181csf ~ PM10*Sex+ Age  + APOE_binary+ timeDifferenceCSF
PM10 -0.00186261432708196 0.00461169912305055 -0.403888952289212 0.687071449121098 ptau181csf ~ PM10*Sex+ Age  + APOE_binary+ timeDifferenceCSF
SexWomen -0.104885786417851 0.195150647788277 -0.537460611105139 0.592025339399127 ptau181csf ~ PM10*Sex+ Age  + APOE_binary+ timeDifferenceCSF
Age -0.000821341470289586 0.00279208282402576 -0.29416801794774 0.769178903649346 ptau181csf ~ PM10*Sex+ Age  + APOE_binary+ timeDifferenceCSF
APOE_binary1 0.0440356474554998 0.0289973098100539 1.51861147616638 0.131703498642418 ptau181csf ~ PM10*Sex+ Age  + APOE_binary+ timeDifferenceCSF
timeDifferenceCSF 7.97366963660977e-06 9.98478444571723e-05 0.0798582050514862 0.936493830109724 ptau181csf ~ PM10*Sex+ Age  + APOE_binary+ timeDifferenceCSF
PM10:SexWomen 0.00307780710771094 0.00545256103649925 0.564469996228967 0.573573205841322 ptau181csf ~ PM10*Sex+ Age  + APOE_binary+ timeDifferenceCSF
(Intercept) 0.108417094181428 0.210043940488059 0.516163874708832 0.606766677917933 ttaucsf ~ PM10*Sex+ Age  + APOE_binary+ timeDifferenceCSF
PM10 -0.00206890534188506 0.0040037244014599 -0.516745193832688 0.606362096257847 ttaucsf ~ PM10*Sex+ Age  + APOE_binary+ timeDifferenceCSF
SexWomen -0.0900185397026363 0.169423327425098 -0.531323171789513 0.596256491031683 ttaucsf ~ PM10*Sex+ Age  + APOE_binary+ timeDifferenceCSF
Age 0.00024885584965797 0.00242399381121258 0.102663566427788 0.918415232748162 ttaucsf ~ PM10*Sex+ Age  + APOE_binary+ timeDifferenceCSF
APOE_binary1 0.0113024475800143 0.0251745037491538 0.448964066685692 0.654332890866813 ttaucsf ~ PM10*Sex+ Age  + APOE_binary+ timeDifferenceCSF
timeDifferenceCSF 4.73407024604643e-05 8.66845907809177e-05 0.546125926580317 0.586075371646338 ttaucsf ~ PM10*Sex+ Age  + APOE_binary+ timeDifferenceCSF
PM10:SexWomen 0.00271307303732115 0.00473373285849599 0.573136067966276 0.567711846633637 ttaucsf ~ PM10*Sex+ Age  + APOE_binary+ timeDifferenceCSF
(Intercept) 0.355606704756061 0.152448299931379 2.33263804788988 0.0214696307030545 trem2csf ~ PM10*Sex+ Age  + APOE_binary+ timeDifferenceCSF
PM10 -0.00226438548430854 0.00290587282345827 -0.779244523720657 0.437493900920152 trem2csf ~ PM10*Sex+ Age  + APOE_binary+ timeDifferenceCSF
SexWomen -0.0853761830269309 0.12296616686327 -0.694306289321544 0.488940771717862 trem2csf ~ PM10*Sex+ Age  + APOE_binary+ timeDifferenceCSF
Age -0.00186830160243939 0.00175931633497682 -1.06194751068688 0.290564544398431 trem2csf ~ PM10*Sex+ Age  + APOE_binary+ timeDifferenceCSF
APOE_binary1 0.0223366552168175 0.0182714640053746 1.2224885324048 0.224112377375088 trem2csf ~ PM10*Sex+ Age  + APOE_binary+ timeDifferenceCSF
timeDifferenceCSF 2.26631919329217e-05 6.29150189436167e-05 0.360219106875451 0.719367805090377 trem2csf ~ PM10*Sex+ Age  + APOE_binary+ timeDifferenceCSF
PM10:SexWomen 0.00228113016349572 0.00343570742831328 0.663947734518131 0.508100530409727 trem2csf ~ PM10*Sex+ Age  + APOE_binary+ timeDifferenceCSF
(Intercept) 0.241057276916548 0.151886244046329 1.58709090760727 0.11533670056371 YKL40csf ~ PM10*Sex+ Age  + APOE_binary+ timeDifferenceCSF
PM10 -0.00215777342692338 0.00289515927058583 -0.745303876317229 0.457663297336135 YKL40csf ~ PM10*Sex+ Age  + APOE_binary+ timeDifferenceCSF
SexWomen -0.146900026094299 0.122512807542251 -1.19905852327838 0.233058647286957 YKL40csf ~ PM10*Sex+ Age  + APOE_binary+ timeDifferenceCSF
Age 0.000248895596780608 0.00175282997796148 0.141996428581208 0.887340235889229 YKL40csf ~ PM10*Sex+ Age  + APOE_binary+ timeDifferenceCSF
APOE_binary1 -0.00104705851975191 0.0182040996341267 -0.0575177317635102 0.954236195490747 YKL40csf ~ PM10*Sex+ Age  + APOE_binary+ timeDifferenceCSF
timeDifferenceCSF -7.7632003953315e-06 6.26830599340958e-05 -0.123848459272627 0.901659251790221 YKL40csf ~ PM10*Sex+ Age  + APOE_binary+ timeDifferenceCSF
PM10:SexWomen 0.00386133195760245 0.00342304044822719 1.12804158057854 0.261734693594013 YKL40csf ~ PM10*Sex+ Age  + APOE_binary+ timeDifferenceCSF
(Intercept) 0.00399342462411835 0.0120826491896353 0.330509026740922 0.741638398711366 AB4240csf ~ PM25abs*Sex+ Age  + APOE_binary+ timeDifferenceCSF
PM25abs -0.00268206257257709 0.00211548104100653 -1.26782633386352 0.207512983412843 AB4240csf ~ PM25abs*Sex+ Age  + APOE_binary+ timeDifferenceCSF
SexWomen -0.0125053962468427 0.00703604915580588 -1.77733213198542 0.0782524222111049 AB4240csf ~ PM25abs*Sex+ Age  + APOE_binary+ timeDifferenceCSF
Age 0.000126289762156524 0.000171155890562168 0.737863953976228 0.462154184560514 AB4240csf ~ PM25abs*Sex+ Age  + APOE_binary+ timeDifferenceCSF
APOE_binary1 -0.00253825480583234 0.00178809126336985 -1.41953314007515 0.15854592270124 AB4240csf ~ PM25abs*Sex+ Age  + APOE_binary+ timeDifferenceCSF
timeDifferenceCSF 2.33952849343416e-06 6.13032715536487e-06 0.381631915253781 0.703463982166673 AB4240csf ~ PM25abs*Sex+ Age  + APOE_binary+ timeDifferenceCSF
PM25abs:SexWomen 0.00464115295519691 0.00271073673817326 1.71213710643275 0.0896638413651961 AB4240csf ~ PM25abs*Sex+ Age  + APOE_binary+ timeDifferenceCSF
(Intercept) 0.193352776735393 0.115224062045055 1.67805902086482 0.0961490460096739 GFAPcsf ~ PM25abs*Sex+ Age  + APOE_binary+ timeDifferenceCSF
PM25abs 0.00792509684753643 0.0201739134272947 0.392838844882422 0.695191916597255 GFAPcsf ~ PM25abs*Sex+ Age  + APOE_binary+ timeDifferenceCSF
SexWomen -0.0432756904647297 0.0670980471051073 -0.644961997134425 0.520282621040603 GFAPcsf ~ PM25abs*Sex+ Age  + APOE_binary+ timeDifferenceCSF
Age 0.00175505865797015 0.00163219809199039 1.07527307290865 0.284584205701272 GFAPcsf ~ PM25abs*Sex+ Age  + APOE_binary+ timeDifferenceCSF
APOE_binary1 5.78681506586273e-05 0.0170518183089753 0.00339366451190535 0.997298344310768 GFAPcsf ~ PM25abs*Sex+ Age  + APOE_binary+ timeDifferenceCSF
timeDifferenceCSF 0.000115086864449897 5.84607883105783e-05 1.96861636279154 0.0514900806584137 GFAPcsf ~ PM25abs*Sex+ Age  + APOE_binary+ timeDifferenceCSF
PM25abs:SexWomen 0.0303897990913851 0.0258504648446649 1.17559971451179 0.24227026446533 GFAPcsf ~ PM25abs*Sex+ Age  + APOE_binary+ timeDifferenceCSF
(Intercept) 0.299575815218112 0.47511702698763 0.630530581312783 0.529643522448845 IL6csf ~ PM25abs*Sex+ Age  + APOE_binary+ timeDifferenceCSF
PM25abs -0.182509417741876 0.0831854874768617 -2.1940055083844 0.0303191522952919 IL6csf ~ PM25abs*Sex+ Age  + APOE_binary+ timeDifferenceCSF
SexWomen -0.725645860895844 0.276673327527621 -2.62275322084815 0.00994758005833979 IL6csf ~ PM25abs*Sex+ Age  + APOE_binary+ timeDifferenceCSF
Age 0.00414062592090581 0.00673023577851408 0.615227468571686 0.539663804654626 IL6csf ~ PM25abs*Sex+ Age  + APOE_binary+ timeDifferenceCSF
APOE_binary1 0.0669817065665729 0.0703117827639651 0.952638433183081 0.342843156254862 IL6csf ~ PM25abs*Sex+ Age  + APOE_binary+ timeDifferenceCSF
timeDifferenceCSF -0.000183026542423488 0.000241058294981947 -0.759262577698042 0.449304896057732 IL6csf ~ PM25abs*Sex+ Age  + APOE_binary+ timeDifferenceCSF
PM25abs:SexWomen 0.287638512253862 0.106592284504281 2.69849279984528 0.0080539549307013 IL6csf ~ PM25abs*Sex+ Age  + APOE_binary+ timeDifferenceCSF
(Intercept) 0.0911961528210854 0.147389828067512 0.618741157492311 0.537354603642836 NFLcsf ~ PM25abs*Sex+ Age  + APOE_binary+ timeDifferenceCSF
PM25abs 0.00767071967638705 0.0258056310350798 0.297249839229259 0.76683133916434 NFLcsf ~ PM25abs*Sex+ Age  + APOE_binary+ timeDifferenceCSF
SexWomen -0.00224331629048482 0.0858290312887994 -0.0261370337844833 0.979194970186044 NFLcsf ~ PM25abs*Sex+ Age  + APOE_binary+ timeDifferenceCSF
Age 0.00216854535358298 0.0020878399171218 1.03865499255922 0.301222463818079 NFLcsf ~ PM25abs*Sex+ Age  + APOE_binary+ timeDifferenceCSF
APOE_binary1 -0.00808753268241048 0.0218119768058132 -0.370784030920803 0.711505066979412 NFLcsf ~ PM25abs*Sex+ Age  + APOE_binary+ timeDifferenceCSF
timeDifferenceCSF 0.000190201572182029 7.47806090573175e-05 2.54346112688443 0.012352402107185 NFLcsf ~ PM25abs*Sex+ Age  + APOE_binary+ timeDifferenceCSF
PM25abs:SexWomen -0.003156083375484 0.0330668395237672 -0.0954455708782062 0.924133018732357 NFLcsf ~ PM25abs*Sex+ Age  + APOE_binary+ timeDifferenceCSF
(Intercept) 0.177670078499649 0.197038441353567 0.901702618428843 0.369167265281448 ptau181csf ~ PM25abs*Sex+ Age  + APOE_binary+ timeDifferenceCSF
PM25abs -0.00902040034365871 0.0344983190764582 -0.261473619154223 0.794211842178606 ptau181csf ~ PM25abs*Sex+ Age  + APOE_binary+ timeDifferenceCSF
SexWomen -0.0374220845173206 0.114740744118957 -0.326144690839057 0.744928976928231 ptau181csf ~ PM25abs*Sex+ Age  + APOE_binary+ timeDifferenceCSF
Age -0.000861335417280709 0.00279113374687569 -0.308596970046621 0.758206546426182 ptau181csf ~ PM25abs*Sex+ Age  + APOE_binary+ timeDifferenceCSF
APOE_binary1 0.0432549369563551 0.0291593929445996 1.48339634636893 0.140803037756786 ptau181csf ~ PM25abs*Sex+ Age  + APOE_binary+ timeDifferenceCSF
timeDifferenceCSF 1.01973133789594e-05 9.99706346449836e-05 0.102003087358325 0.918938262769502 ptau181csf ~ PM25abs*Sex+ Age  + APOE_binary+ timeDifferenceCSF
PM25abs:SexWomen 0.0164420641910517 0.0442054828727203 0.371946263733685 0.710641975596701 ptau181csf ~ PM25abs*Sex+ Age  + APOE_binary+ timeDifferenceCSF
(Intercept) 0.0837410899286764 0.170896524114287 0.490010492388217 0.625093590669381 ttaucsf ~ PM25abs*Sex+ Age  + APOE_binary+ timeDifferenceCSF
PM25abs -0.0174795209960229 0.0299212822505692 -0.584183553687455 0.560282199892572 ttaucsf ~ PM25abs*Sex+ Age  + APOE_binary+ timeDifferenceCSF
SexWomen -0.0455129295099084 0.0995176078815527 -0.457335445241796 0.648323814482072 ttaucsf ~ PM25abs*Sex+ Age  + APOE_binary+ timeDifferenceCSF
Age 0.000195913878690223 0.00242082231468335 0.0809286487083001 0.935644435151581 ttaucsf ~ PM25abs*Sex+ Age  + APOE_binary+ timeDifferenceCSF
APOE_binary1 0.0101867092039523 0.0252906938629949 0.402784884398027 0.687881178471888 ttaucsf ~ PM25abs*Sex+ Age  + APOE_binary+ timeDifferenceCSF
timeDifferenceCSF 4.8074959292851e-05 8.6707110840723e-05 0.554452326074646 0.580384744541144 ttaucsf ~ PM25abs*Sex+ Age  + APOE_binary+ timeDifferenceCSF
PM25abs:SexWomen 0.0199543968928593 0.0383405558724736 0.520451423793402 0.603785545131402 ttaucsf ~ PM25abs*Sex+ Age  + APOE_binary+ timeDifferenceCSF
(Intercept) 0.291465311626998 0.123725841508148 2.35573513240403 0.0202410759015696 trem2csf ~ PM25abs*Sex+ Age  + APOE_binary+ timeDifferenceCSF
PM25abs -0.00917624958480937 0.0216624407350659 -0.423601832177451 0.672675915432792 trem2csf ~ PM25abs*Sex+ Age  + APOE_binary+ timeDifferenceCSF
SexWomen -0.0678149143141459 0.0720488602318724 -0.9412350743079 0.348628325514689 trem2csf ~ PM25abs*Sex+ Age  + APOE_binary+ timeDifferenceCSF
Age -0.00173150360201609 0.00175262943221478 -0.98794620824552 0.325327659541785 trem2csf ~ PM25abs*Sex+ Age  + APOE_binary+ timeDifferenceCSF
APOE_binary1 0.019879973550541 0.0183099825859034 1.08574508234903 0.27994413168676 trem2csf ~ PM25abs*Sex+ Age  + APOE_binary+ timeDifferenceCSF
timeDifferenceCSF 2.60116843290394e-05 6.27743033927038e-05 0.414368346970182 0.679404030410969 trem2csf ~ PM25abs*Sex+ Age  + APOE_binary+ timeDifferenceCSF
PM25abs:SexWomen 0.0265665403958502 0.0277578351215594 0.957082577928276 0.340605483477032 trem2csf ~ PM25abs*Sex+ Age  + APOE_binary+ timeDifferenceCSF
(Intercept) 0.21279881689708 0.123604142901564 1.72161556968644 0.0879248963823824 YKL40csf ~ PM25abs*Sex+ Age  + APOE_binary+ timeDifferenceCSF
PM25abs -0.0172321154264111 0.021641133231148 -0.796266777823308 0.427576700736908 YKL40csf ~ PM25abs*Sex+ Age  + APOE_binary+ timeDifferenceCSF
SexWomen -0.0914495493604746 0.0719779918846512 -1.27052098795737 0.206555637214872 YKL40csf ~ PM25abs*Sex+ Age  + APOE_binary+ timeDifferenceCSF
Age 0.000197503286105408 0.00175090551943181 0.112800653098347 0.910392350613893 YKL40csf ~ PM25abs*Sex+ Age  + APOE_binary+ timeDifferenceCSF
APOE_binary1 -0.00279599024096114 0.0182919726104599 -0.152853401899493 0.878791398666993 YKL40csf ~ PM25abs*Sex+ Age  + APOE_binary+ timeDifferenceCSF
timeDifferenceCSF -4.81199780120897e-06 6.27125576396816e-05 -0.0767310086260006 0.938975670454135 YKL40csf ~ PM25abs*Sex+ Age  + APOE_binary+ timeDifferenceCSF
PM25abs:SexWomen 0.032321836132812 0.0277305320956521 1.16556855170766 0.246287447050572 YKL40csf ~ PM25abs*Sex+ Age  + APOE_binary+ timeDifferenceCSF
```
