## Supplemental Tables for "Sex-specific neuroinflammatory responses to air pollution mediates cognitive performance in cognitively unimpaired individuals at risk of Alzheimer’s dementia": SupplementalT5new.txt

```
response_var term estimate std.error statistic p.value padjfdr frml
GFAPcsf NO2 0.00165874829913505 0.000672856291919392 2.46523413551399 0.0161121876546507 0.114195666025702 GFAPcsf|women ~ NO2 + Age  + APOE_binary + AB40csf + PRS_AD + timeDifferenceCSF
GFAPcsf PM25 0.00930667087230428 0.00428057109353798 2.17416570568207 0.0330274842728055 0.114195666025702 GFAPcsf|women ~ PM25 + Age  + APOE_binary + AB40csf + PRS_AD + timeDifferenceCSF
GFAPcsf PM25abs 0.0366347811039794 0.0177626138543961 2.06246565985628 0.0428233747596381 0.114195666025702 GFAPcsf|women ~ PM25abs + Age  + APOE_binary + AB40csf + PRS_AD + timeDifferenceCSF
GFAPcsf PM10 0.00354611559912321 0.0018823000817022 1.88392681570539 0.0536697139781616 0.127339427956323 GFAPcsf|women ~ PM10 + Age  + APOE_binary + AB40csf + PRS_AD + timeDifferenceCSF
NFLcsf NO2 6.81859338654318e-05 0.000892220311133953 0.0764227545759096 0.93929771014983 0.93929771014983 NFLcsf|women ~ NO2 + Age  + APOE_binary + AB40csf + PRS_AD + timeDifferenceCSF
NFLcsf PM25 0.00513564884204282 0.00559329913466638 0.918178827628382 0.361633929236042 0.578614286777668 NFLcsf|women ~ PM25 + Age  + APOE_binary + AB40csf + PRS_AD + timeDifferenceCSF
NFLcsf PM25abs 0.00293542709504219 0.0232716144578446 0.126137664422018 0.899979470547449 0.93929771014983 NFLcsf|women ~ PM25abs + Age  + APOE_binary + AB40csf + PRS_AD + timeDifferenceCSF
NFLcsf PM10 0.00136093558577698 0.00244947158096956 0.555603745865173 0.580228332639636 0.773637776852847 NFLcsf|women ~ PM10 + Age  + APOE_binary + AB40csf + PRS_AD + timeDifferenceCSF
AB4240csf NO2 4.4676458134895e-05 6.85754343658448e-05 0.651493622286802 0.516831181251479 0.926315823872088 AB4240csf|women ~ NO2 + Age  + APOE_binary + AB40csf + PRS_AD + timeDifferenceCSF
AB4240csf PM25 -0.000135046074144012 0.000433418453634467 -0.311583581667028 0.756270110807028 0.926315823872088 AB4240csf|women ~ PM25 + Age  + APOE_binary + AB40csf + PRS_AD + timeDifferenceCSF
AB4240csf PM25abs 0.00227389153725355 0.00177369394091608 1.282008967161 0.204009935447394 0.816039741789577 AB4240csf|women ~ PM25abs + Age  + APOE_binary + AB40csf + PRS_AD + timeDifferenceCSF
AB4240csf PM10 1.7561280952526e-05 0.000189217366351155 0.0928100908028457 0.926315823872088 0.926315823872088 AB4240csf|women ~ PM10 + Age  + APOE_binary + AB40csf + PRS_AD + timeDifferenceCSF
IL6csf NO2 0.00219063250149555 0.00296262644146595 0.739422449902794 0.46208827260749 0.671887712828804 IL6csf|women ~ NO2 + Age  + APOE_binary + AB40csf + PRS_AD + timeDifferenceCSF
IL6csf PM25 -0.00311519188312671 0.0187499255240819 -0.166144227033096 0.868515670521195 0.868515670521195 IL6csf|women ~ PM25 + Age  + APOE_binary + AB40csf + PRS_AD + timeDifferenceCSF
IL6csf PM25abs 0.0876019498292882 0.0768762849298991 1.1395185122326 0.258316817226388 0.671887712828804 IL6csf|women ~ PM25abs + Age  + APOE_binary + AB40csf + PRS_AD + timeDifferenceCSF
IL6csf PM10 -0.00547906252774056 0.00815626618506851 -0.671761122481627 0.503915784621603 0.671887712828804 IL6csf|women ~ PM10 + Age  + APOE_binary + AB40csf + PRS_AD + timeDifferenceCSF
ptau181csf NO2 0.000286314559112509 0.000836537827167229 0.342261341704125 0.733165337186486 0.96271882001232 ptau181csf|women ~ NO2 + Age  + APOE_binary + AB40csf + PRS_AD + timeDifferenceCSF
ptau181csf PM25 0.00271323925394416 0.00526957449797205 0.514887730496708 0.608230751477852 0.96271882001232 ptau181csf|women ~ PM25 + Age  + APOE_binary + AB40csf + PRS_AD + timeDifferenceCSF
ptau181csf PM25abs -0.00102438274920354 0.0218384611502316 -0.0469072771271103 0.96271882001232 0.96271882001232 ptau181csf|women ~ PM25abs + Age  + APOE_binary + AB40csf + PRS_AD + timeDifferenceCSF
ptau181csf PM10 0.0011026686868165 0.00229967278352686 0.479489384192047 0.633064217089554 0.96271882001232 ptau181csf|women ~ PM10 + Age  + APOE_binary + AB40csf + PRS_AD + timeDifferenceCSF
ttaucsf NO2 6.81051096905799e-05 0.000727300656959664 0.0936409297020022 0.925658144794759 0.96271882001232 ttaucsf|women ~ NO2 + Age  + APOE_binary + AB40csf + PRS_AD + timeDifferenceCSF
ttaucsf PM25 0.0012596749953874 0.00458407026125116 0.274793998258566 0.784272548169123 0.96271882001232 ttaucsf|women ~ PM25 + Age  + APOE_binary + AB40csf + PRS_AD + timeDifferenceCSF
ttaucsf PM25abs -0.00736232738209136 0.0189524326481987 -0.388463450510723 0.698835522917354 0.96271882001232 ttaucsf|women ~ PM25abs + Age  + APOE_binary + AB40csf + PRS_AD + timeDifferenceCSF
ttaucsf PM10 0.000260133752232774 0.00200084577754931 0.130011895545189 0.896924658377568 0.96271882001232 ttaucsf|women ~ PM10 + Age  + APOE_binary + AB40csf + PRS_AD + timeDifferenceCSF
trem2csf NO2 0.00022459757774883 0.000680048680626428 0.330266911983333 0.742170852167255 0.96271882001232 trem2csf|women ~ NO2 + Age  + APOE_binary + AB40csf + PRS_AD + timeDifferenceCSF
trem2csf PM25 0.00411714871961007 0.00426364812621109 0.965639892818452 0.337502090623945 0.96271882001232 trem2csf|women ~ PM25 + Age  + APOE_binary + AB40csf + PRS_AD + timeDifferenceCSF
trem2csf PM25abs 0.0126284714371269 0.0176890833907638 0.713913273975563 0.477621205625845 0.96271882001232 trem2csf|women ~ PM25abs + Age  + APOE_binary + AB40csf + PRS_AD + timeDifferenceCSF
trem2csf PM10 -0.000504893826100024 0.00187143763676857 -0.26978928721976 0.788104952817716 0.96271882001232 trem2csf|women ~ PM10 + Age  + APOE_binary + AB40csf + PRS_AD + timeDifferenceCSF
YKL40csf NO2 0.000911015428794128 0.000640771736853297 1.42174720949451 0.159477630910239 0.96271882001232 YKL40csf|women ~ NO2 + Age  + APOE_binary + AB40csf + PRS_AD + timeDifferenceCSF
YKL40csf PM25 0.00268710990226389 0.00408527464417193 0.657755019261027 0.512822514103396 0.96271882001232 YKL40csf|women ~ PM25 + Age  + APOE_binary + AB40csf + PRS_AD + timeDifferenceCSF
YKL40csf PM25abs 0.0149514947743849 0.016857441302847 0.88693737713681 0.378107150513607 0.96271882001232 YKL40csf|women ~ PM25abs + Age  + APOE_binary + AB40csf + PRS_AD + timeDifferenceCSF
YKL40csf PM10 0.00207176312263219 0.00177083167238 1.1699379195357 0.24593828329145 0.96271882001232 YKL40csf|women ~ PM10 + Age  + APOE_binary + AB40csf + PRS_AD + timeDifferenceCSF
```
